## Supplementary material for "Modeling the waves of Covid-19": forecasting program for later stages: world-6-7.txt (part 10 of 37)

```
  154847., 7155., 9349., 6.16, 3.48, 2.67, 1614., 66.67, 5.792203*^6, 136.52, 
  42.3, 19.677, 12.325, 46682.515, 0.2, 114.767, 6.41, 19.3, 18.8, "", 2.5, 
  80.9, 0.94}, {"DNK", "Europe", "Denmark", "2021-02-11", 204052., 478., 
  433.143, 2270., 14., 12.143, 35228.738, 82.525, 74.78, 391.906, 2.417, 
  2.096, 0.85, 69., 11.913, 357., 61.635, "", "", "", "", 152941., 
  1.4773415*^7, 2550.569, 26.405, 118069., 20.384, 0.004, 272.6, 
  "tests performed", 364826., 207525., 157301., 8132., 8760., 6.3, 3.58, 
  2.72, 1512., 66.67, 5.792203*^6, 136.52, 42.3, 19.677, 12.325, 46682.515, 
  0.2, 114.767, 6.41, 19.3, 18.8, "", 2.5, 80.9, 0.94}, 
 {"DNK", "Europe", "Denmark", "2021-02-12", 204480., 428., 431.714, 2281., 
  11., 11.286, 35302.63, 73.892, 74.534, 393.805, 1.899, 1.948, 0.86, 68., 
  11.74, 337., 58.182, "", "", "", "", 131567., 1.4904982*^7, 2573.284, 
  22.715, 117892., 20.354, 0.004, 273.1, "tests performed", 384508., 219586., 
  164922., 19682., 9443., 6.64, 3.79, 2.85, 1630., 66.67, 5.792203*^6, 
  136.52, 42.3, 19.677, 12.325, 46682.515, 0.2, 114.767, 6.41, 19.3, 18.8, 
  "", 2.5, 80.9, 0.94}, {"DNK", "Europe", "Denmark", "2021-02-13", 204754., 
  274., 411.857, 2285., 4., 9.857, 35349.935, 47.305, 71.105, 394.496, 0.691, 
  1.702, 0.87, 64., 11.049, 308., 53.175, "", "", "", "", 90105., 
  1.4995087*^7, 2588.84, 15.556, 117725., 20.325, 0.003, 285.8, 
  "tests performed", 392011., 226120., 165891., 7503., 9409., 6.77, 3.9, 
  2.86, 1624., 66.67, 5.792203*^6, 136.52, 42.3, 19.677, 12.325, 46682.515, 
  0.2, 114.767, 6.41, 19.3, 18.8, "", 2.5, 80.9, 0.94}, 
 {"DNK", "Europe", "Denmark", "2021-02-14", 205049., 295., 391.714, 2293., 
  8., 10.857, 35400.866, 50.931, 67.628, 395.877, 1.381, 1.874, 0.9, 65., 
  11.222, 309., 53.348, "", "", 3.571, 0.616, 84946., 1.5080033*^7, 2603.506, 
  14.666, 118580., 20.472, 0.003, 302.7, "tests performed", 398838., 232323., 
  166515., 6827., 9599., 6.89, 4.01, 2.87, 1657., 66.67, 5.792203*^6, 136.52, 
  42.3, 19.677, 12.325, 46682.515, 0.2, 114.767, 6.41, 19.3, 18.8, "", 2.5, 
  80.9, 0.94}, {"DNK", "Europe", "Denmark", "2021-02-15", 205486., 437., 
  392.714, 2302., 9., 12.143, 35476.312, 75.446, 67.801, 397.431, 1.554, 
  2.096, 0.92, 68., 11.74, 315., 54.383, "", "", "", "", 130691., 
  1.5210724*^7, 2626.069, 22.563, 118848., 20.519, 0.003, 302.6, 
  "tests performed", 415738., 246092., 169646., 16900., 10654., 7.18, 4.25, 
  2.93, 1839., 66.67, 5.792203*^6, 136.52, 42.3, 19.677, 12.325, 46682.515, 
  0.2, 114.767, 6.41, 19.3, 18.8, "", 2.5, 80.9, 0.94}, 
 {"DNK", "Europe", "Denmark", "2021-02-16", 205871., 385., 395.286, 2309., 
  7., 9.143, 35542.781, 66.469, 68.244, 398.639, 1.209, 1.578, 0.95, 63., 
  10.877, 298., 51.448, "", "", "", "", 124600., 1.5335324*^7, 2647.581, 
  21.512, 119687., 20.663, 0.003, 302.8, "tests performed", 430261., 259280., 
  170981., 14523., 11532., 7.43, 4.48, 2.95, 1991., 66.67, 5.792203*^6, 
  136.52, 42.3, 19.677, 12.325, 46682.515, 0.2, 114.767, 6.41, 19.3, 18.8, 
  "", 2.5, 80.9, 0.94}, {"DNK", "Europe", "Denmark", "2021-02-17", 206285., 
  414., 387.286, 2317., 8., 8.714, 35614.256, 71.475, 66.863, 400.021, 1.381, 
  1.504, 0.97, 57., 9.841, 280., 48.341, "", "", "", "", 124136., 
  1.545946*^7, 2669.012, 21.432, 119855., 20.692, 0.003, 309.5, 
  "tests performed", 441109., 269701., 171408., 10848., 12059., 7.62, 4.66, 
  2.96, 2082., 66.67, 5.792203*^6, 136.52, 42.3, 19.677, 12.325, 46682.515, 
  0.2, 114.767, 6.41, 19.3, 18.8, "", 2.5, 80.9, 0.94}, 
 {"DNK", "Europe", "Denmark", "2021-02-18", 206753., 468., 385.857, 2320., 
  3., 7.143, 35695.054, 80.798, 66.617, 400.538, 0.518, 1.233, 1., 57., 
  9.841, 269., 46.442, "", "", "", "", 153808., 1.5613268*^7, 2695.566, 
  26.554, 119979., 20.714, 0.003, 310.9, "tests performed", 452867., 281149., 
  171718., 11758., 12577., 7.82, 4.85, 2.96, 2171., 66.67, 5.792203*^6, 
  136.52, 42.3, 19.677, 12.325, 46682.515, 0.2, 114.767, 6.41, 19.3, 18.8, 
  "", 2.5, 80.9, 0.94}, {"DNK", "Europe", "Denmark", "2021-02-19", 207305., 
  552., 403.571, 2328., 8., 6.714, 35790.355, 95.301, 69.675, 401.92, 1.381, 
  1.159, 1.03, 51., 8.805, 264., 45.579, "", "", "", "", 128791., 
  1.5742059*^7, 2717.802, 22.235, 119582., 20.645, 0.003, 296.3, 
  "tests performed", 467681., 294993., 172688., 14814., 11882., 8.07, 5.09, 
  2.98, 2051., 66.67, 5.792203*^6, 136.52, 42.3, 19.677, 12.325, 46682.515, 
  0.2, 114.767, 6.41, 19.3, 18.8, "", 2.5, 80.9, 0.94}, 
 {"DNK", "Europe", "Denmark", "2021-02-20", 207769., 464., 430.714, 2334., 
  6., 7., 35870.462, 80.108, 74.361, 402.955, 1.036, 1.209, 1.05, 51., 8.805, 
  248., 42.816, "", "", "", "", 97624., 1.5839683*^7, 2734.656, 16.854, 
  120657., 20.831, 0.004, 280.1, "tests performed", 478707., 305437., 
  173270., 11026., 12385., 8.26, 5.27, 2.99, 2138., 62.96, 5.792203*^6, 
  136.52, 42.3, 19.677, 12.325, 46682.515, 0.2, 114.767, 6.41, 19.3, 18.8, 
  "", 2.5, 80.9, 0.94}, {"DNK", "Europe", "Denmark", "2021-02-21", 208265., 
  496., 459.429, 2339., 5., 6.571, 35956.095, 85.632, 79.318, 403.819, 0.863, 
  1.135, 1.06, 53., 9.15, 248., 42.816, "", "", 2.75, 0.475, 96917., 
  1.59366*^7, 2751.388, 16.732, 122367., 21.126, 0.004, 266.3, 
  "tests performed", 489815., 316183., 173632., 11108., 12997., 8.46, 5.46, 
  3., 2244., 62.96, 5.792203*^6, 136.52, 42.3, 19.677, 12.325, 46682.515, 
  0.2, 114.767, 6.41, 19.3, 18.8, "", 2.5, 80.9, 0.94}, 
 {"DNK", "Europe", "Denmark", "2021-02-22", 208715., 450., 461.286, 2344., 
  5., 6., 36033.785, 77.691, 79.639, 404.682, 0.863, 1.036, 1.07, 51., 8.805, 
  254., 43.852, "", "", "", "", 148824., 1.6085424*^7, 2777.082, 25.694, 
  124957., 21.573, 0.004, 270.9, "tests performed", 504390., 329653., 
  174737., 14575., 12665., 8.71, 5.69, 3.02, 2187., 62.96, 5.792203*^6, 
  136.52, 42.3, 19.677, 12.325, 46682.515, 0.2, 114.767, 6.41, 19.3, 18.8, 
  "", 2.5, 80.9, 0.94}, {"DNK", "Europe", "Denmark", "2021-02-23", 209244., 
  529., 481.857, 2344., 0., 5., 36125.115, 91.33, 83.191, 404.682, 0., 0.863, 
  1.07, 48., 8.287, 247., 42.644, "", "", "", "", 139626., 1.622505*^7, 
  2801.188, 24.106, 127104., 21.944, 0.004, 263.8, "tests performed", 
  520683., 344005., 176678., 16293., 12917., 8.99, 5.94, 3.05, 2230., 62.96, 
  5.792203*^6, 136.52, 42.3, 19.677, 12.325, 46682.515, 0.2, 114.767, 6.41, 
  19.3, 18.8, "", 2.5, 80.9, 0.94}, {"DNK", "Europe", "Denmark", 
  "2021-02-24", 209767., 523., 497.429, 2346., 2., 4.143, 36215.409, 90.294, 
  85.879, 405.027, 0.345, 0.715, 1.07, 47., 8.114, 238., 41.09, "", "", "", 
  "", 135900., 1.636095*^7, 2824.651, 23.463, 128784., 22.234, 0.004, 258.9, 
  "tests performed", 536308., 357672., 178636., 15625., 13600., 9.26, 6.18, 
  3.08, 2348., 62.96, 5.792203*^6, 136.52, 42.3, 19.677, 12.325, 46682.515, 
  0.2, 114.767, 6.41, 19.3, 18.8, "", 2.5, 80.9, 0.94}, 
 {"DNK", "Europe", "Denmark", "2021-02-25", 210370., 603., 516.714, 2352., 
  6., 4.571, 36319.514, 104.105, 89.209, 406.063, 1.036, 0.789, 1.08, 45., 
  7.769, 235., 40.572, "", "", "", "", 168629., 1.6529579*^7, 2853.764, 
  29.113, 130902., 22.6, 0.004, 253.3, "tests performed", 551452., 372180., 
  179272., 15144., 14084., 9.52, 6.43, 3.1, 2432., 62.96, 5.792203*^6, 
  136.52, 42.3, 19.677, 12.325, 46682.515, 0.2, 114.767, 6.41, 19.3, 18.8, 
  "", 2.5, 80.9, 0.94}, {"DNK", "Europe", "Denmark", "2021-02-26", 210900., 
  530., 513.571, 2354., 2., 3.714, 36411.017, 91.502, 88.666, 406.408, 0.345, 
  0.641, 1.08, 43., 7.424, 231., 39.881, "", "", "", "", 153366., 
  1.6682945*^7, 2880.242, 26.478, 134412., 23.206, 0.004, 261.7, 
  "tests performed", 588429., 408148., 180281., 36977., 17250., 10.16, 7.05, 
  3.11, 2978., 62.96, 5.792203*^6, 136.52, 42.3, 19.677, 12.325, 46682.515, 
  0.2, 114.767, 6.41, 19.3, 18.8, "", 2.5, 80.9, 0.94}, 
 {"DNK", "Europe", "Denmark", "2021-02-27", 211420., 520., 521.571, 2359., 
  5., 3.571, 36500.793, 89.776, 90.047, 407.272, 0.863, 0.617, 1.09, 44., 
  7.596, 217., 37.464, "", "", "", "", 120288., 1.6803233*^7, 2901.009, 
  20.767, 137650., 23.765, 0.004, 263.9, "tests performed", 596521., 414786., 
  181735., 8092., 16831., 10.3, 7.16, 3.14, 2906., 62.96, 5.792203*^6, 
  136.52, 42.3, 19.677, 12.325, 46682.515, 0.2, 114.767, 6.41, 19.3, 18.8, 
  "", 2.5, 80.9, 0.94}, {"DNK", "Europe", "Denmark", "2021-02-28", 211883., 
  463., 516.857, 2362., 3., 3.286, 36580.728, 79.935, 89.233, 407.79, 0.518, 
  0.567, 1.09, 41., 7.078, 231., 39.881, "", "", 3.246, 0.56, 118142., 
  1.6921375*^7, 2921.406, 20.397, 140682., 24.288, 0.004, 272.2, 
  "tests performed", 608894., 425739., 183155., 12373., 17011., 10.51, 7.35, 
  3.16, 2937., 62.96, 5.792203*^6, 136.52, 42.3, 19.677, 12.325, 46682.515, 
  0.2, 114.767, 6.41, 19.3, 18.8, "", 2.5, 80.9, 0.94}, 
 {"DNK", "Europe", "Denmark", "2021-03-01", 212380., 497., 523.571, 2366., 
  4., 3.143, 36666.533, 85.805, 90.392, 408.48, 0.691, 0.543, 1.09, 44., 
  7.596, 243., 41.953, "", "", "", "", 168917., 1.7090292*^7, 2950.569, 
  29.163, 143553., 24.784, 0.004, 274.2, "tests performed", 629666., 445443., 
  184223., 20772., 17897., 10.87, 7.69, 3.18, 3090., 62.96, 5.792203*^6, 
  136.52, 42.3, 19.677, 12.325, 46682.515, 0.2, 114.767, 6.41, 19.3, 18.8, 
  "", 2.5, 80.9, 0.94}, {"DNK", "Europe", "Denmark", "2021-03-02", 212912., 
  532., 524., 2368., 2., 3.429, 36758.38, 91.848, 90.466, 408.825, 0.345, 
  0.592, 1.09, 39., 6.733, 232., 40.054, "", "", "", "", 161159., 
  1.7251451*^7, 2978.392, 27.823, 146629., 25.315, 0.004, 279.8, 
  "tests performed", 647666., 462137., 185529., 18000., 18140., 11.18, 7.98, 
  3.2, 3132., 62.96, 5.792203*^6, 136.52, 42.3, 19.677, 12.325, 46682.515, 
  0.2, 114.767, 6.41, 19.3, 18.8, "", 2.5, 80.9, 0.94}, 
 {"DNK", "Europe", "Denmark", "2021-03-03", 213486., 574., 531.286, 2371., 
  3., 3.571, 36857.479, 99.099, 91.724, 409.343, 0.518, 0.617, 1.09, 34., 
  5.87, 225., 38.845, "", "", "", "", 156540., 1.7407991*^7, 3005.418, 
  27.026, 149577., 25.824, 0.004, 281.5, "tests performed", 661672., 475112., 
  186560., 14006., 17909., 11.42, 8.2, 3.22, 3092., 62.96, 5.792203*^6, 
  136.52, 42.3, 19.677, 12.325, 46682.515, 0.2, 114.767, 6.41, 19.3, 18.8, 
  "", 2.5, 80.9, 0.94}, {"DNK", "Europe", "Denmark", "2021-03-04", 214007., 
  521., 519.571, 2375., 4., 3.286, 36947.427, 89.949, 89.702, 410.034, 0.691, 
  0.567, 1.11, 30., 5.179, 217., 37.464, "", "", "", "", 187079., 
  1.759507*^7, 3037.716, 32.298, 152213., 26.279, 0.003, 293., 
  "tests performed", 680906., 492533., 188373., 19234., 18493., 11.76, 8.5, 
  3.25, 3193., 62.96, 5.792203*^6, 136.52, 42.3, 19.677, 12.325, 46682.515, 
  0.2, 114.767, 6.41, 19.3, 18.8, "", 2.5, 80.9, 0.94}, 
 {"DNK", "Europe", "Denmark", "2021-03-05", 214621., 614., 531.571, 2378., 
  3., 3.429, 37053.432, 106.005, 91.774, 410.552, 0.518, 0.592, 1.13, 31., 
  5.352, 215., 37.119, "", "", "", "", 155247., 1.7750317*^7, 3064.519, 
  26.803, 152482., 26.325, 0.003, 286.9, "tests performed", 703203., 509117., 
  194086., 22297., 16396., 12.14, 8.79, 3.35, 2831., 62.96, 5.792203*^6, 
  136.52, 42.3, 19.677, 12.325, 46682.515, 0.2, 114.767, 6.41, 19.3, 18.8, 
  "", 2.5, 80.9, 0.94}, {"DNK", "Europe", "Denmark", "2021-03-06", 215015., 
  394., 513.571, 2378., 0., 2.714, 37121.454, 68.022, 88.666, 410.552, 0., 
  0.469, 1.15, 33., 5.697, 211., 36.428, "", "", "", "", 115482., 
  1.7865799*^7, 3084.457, 19.937, 151795., 26.207, 0.003, 295.6, 
  "tests performed", 721804., 523728., 198076., 18601., 17898., 12.46, 9.04, 
  3.42, 3090., 62.96, 5.792203*^6, 136.52, 42.3, 19.677, 12.325, 46682.515, 
  0.2, 114.767, 6.41, 19.3, 18.8, "", 2.5, 80.9, 0.94}, 
 {"DNK", "Europe", "Denmark", "2021-03-07", 215528., 513., 520.714, 2380., 
  2., 2.571, 37210.022, 88.567, 89.899, 410.897, 0.345, 0.444, 1.18, 37., 
  6.388, 224., 38.673, "", "", 3.4, 0.587, 121643., 1.7987442*^7, 3105.458, 
  21.001, 152295., 26.293, 0.003, 292.5, "tests performed", 738165., 535751., 
  202414., 16361., 18467., 12.74, 9.25, 3.49, 3188., 62.96, 5.792203*^6, 
  136.52, 42.3, 19.677, 12.325, 46682.515, 0.2, 114.767, 6.41, 19.3, 18.8, 
  "", 2.5, 80.9, 0.94}, {"DNK", "Europe", "Denmark", "2021-03-08", 215955., 
  427., 510.714, 2382., 2., 2.286, 37283.742, 73.72, 88.173, 411.242, 0.345, 
  0.395, 1.22, 38., 6.561, 234., 40.399, "", "", "", "", 170437., 
  1.8157879*^7, 3134.883, 29.425, 152512., 26.331, 0.003, 298.6, 
  "tests performed", 754214., 545334., 208880., 16049., 17793., 13.02, 9.41, 
  3.61, 3072., 62.96, 5.792203*^6, 136.52, 42.3, 19.677, 12.325, 46682.515, 
  0.2, 114.767, 6.41, 19.3, 18.8, "", 2.5, 80.9, 0.94}, 
 {"DNK", "Europe", "Denmark", "2021-03-09", 216482., 527., 510., 2382., 0., 
  2., 37374.726, 90.984, 88.049, 411.242, 0., 0.345, 1.27, 38., 6.561, 221., 
  38.155, "", "", "", "", 155492., 1.8313371*^7, 3161.728, 26.845, 151703., 
  26.191, 0.003, 297.5, "tests performed", 772359., 556234., 216125., 18145., 
  17813., 13.33, 9.6, 3.73, 3075., 62.96, 5.792203*^6, 136.52, 42.3, 19.677, 
  12.325, 46682.515, 0.2, 114.767, 6.41, 19.3, 18.8, "", 2.5, 80.9, 0.94}, 
 {"DNK", "Europe", "Denmark", "2021-03-10", 218489., 2007., 714.714, 2383., 
  1., 1.714, 37721.226, 346.5, 123.392, 411.415, 0.173, 0.296, 1.31, 43., 
  7.424, 230., 39.709, "", "", "", "", 153602., 1.8466973*^7, 3188.247, 
  26.519, 151283., 26.118, 0.005, 211.7, "tests performed", 791684., 568289., 
  223395., 19325., 18573., 13.67, 9.81, 3.86, 3207., 62.96, 5.792203*^6, 
  136.52, 42.3, 19.677, 12.325, 46682.515, 0.2, 114.767, 6.41, 19.3, 18.8, 
  "", 2.5, 80.9, 0.94}, {"DNK", "Europe", "Denmark", "2021-03-11", 219351., 
  862., 763.429, 2385., 2., 1.429, 37870.047, 148.821, 131.803, 411.76, 
  0.345, 0.247, 1.26, 44., 7.596, 222., 38.327, "", "", "", "", 186540., 
  1.8653513*^7, 3220.452, 32.205, 151206., 26.105, 0.005, 198.1, 
  "tests performed", 804282., 572849., 231433., 12598., 17625., 13.89, 9.89, 
  4., 3043., 62.96, 5.792203*^6, 136.52, 42.3, 19.677, 12.325, 46682.515, 
  0.2, 114.767, 6.41, 19.3, 18.8, "", 2.5, 80.9, 0.94}, 
 {"DNK", "Europe", "Denmark", "2021-03-12", 219996., 645., 767.857, 2388., 
  3., 1.429, 37981.404, 111.357, 132.567, 412.278, 0.518, 0.247, 1.21, 38., 
  6.561, 225., 38.845, "", "", "", "", 161223., 1.8814736*^7, 3248.287, 
  27.834, 152060., 26.253, 0.005, 198., "tests performed", 818275., 576204., 
  242071., 13993., 16439., 14.13, 9.95, 4.18, 2838., 62.96, 5.792203*^6, 
  136.52, 42.3, 19.677, 12.325, 46682.515, 0.2, 114.767, 6.41, 19.3, 18.8, 
  "", 2.5, 80.9, 0.94}, {"DNK", "Europe", "Denmark", "2021-03-13", 220609., 
  613., 799.143, 2391., 3., 1.857, 38087.236, 105.832, 137.969, 412.796, 
  0.518, 0.321, 1.17, 39., 6.733, 213., 36.774, "", "", "", "", 131522., 
  1.8946258*^7, 3270.993, 22.707, 154351., 26.648, 0.005, 193.1, 
  "tests performed", 828733., 580725., 248008., 10458., 15276., 14.31, 10.03, 
  4.28, 2637., 62.96, 5.792203*^6, 136.52, 42.3, 19.677, 12.325, 46682.515, 
  0.2, 114.767, 6.41, 19.3, 18.8, "", 2.5, 80.9, 0.94}, 
 {"DNK", "Europe", "Denmark", "2021-03-14", 221151., 542., 803.286, 2392., 
  1., 1.714, 38180.81, 93.574, 138.684, 412.969, 0.173, 0.296, 1.14, 39., 
  6.733, 217., 37.464, "", "", 3.058, 0.528, 134738., 1.9080996*^7, 3294.255, 
  23.262, 156222., 26.971, 0.005, 194.5, "tests performed", 839365., 581955., 
  257410., 10632., 14457., 14.49, 10.05, 4.44, 2496., 62.96, 5.792203*^6, 
  136.52, 42.3, 19.677, 12.325, 46682.515, 0.2, 114.767, 6.41, 19.3, 18.8, 
  "", 2.5, 80.9, 0.94}, {"DNK", "Europe", "Denmark", "2021-03-15", 221763., 
  612., 829.714, 2394., 2., 1.714, 38286.469, 105.659, 143.247, 413.314, 
  0.345, 0.296, 1.12, 40., 6.906, 211., 36.428, "", "", "", "", 188321., 
  1.9269317*^7, 3326.768, 32.513, 158777., 27.412, 0.005, 191.4, 
  "tests performed", 852095., 584774., 267321., 12730., 13983., 14.71, 10.1, 
  4.62, 2414., 62.96, 5.792203*^6, 136.52, 42.3, 19.677, 12.325, 46682.515, 
  0.2, 114.767, 6.41, 19.3, 18.8, "", 2.5, 80.9, 0.94}, 
 {"DNK", "Europe", "Denmark", "2021-03-16", 222534., 771., 864.571, 2396., 
  2., 2., 38419.579, 133.11, 149.265, 413.66, 0.345, 0.345, 1.11, 43., 7.424, 
  207., 35.738, "", "", "", "", 179905., 1.9449222*^7, 3357.828, 31.06, 
  162264., 28.014, 0.005, 187.7, "tests performed", 868418., 591589., 
  276829., 16323., 13723., 14.99, 10.21, 4.78, 2369., 62.96, 5.792203*^6, 
  136.52, 42.3, 19.677, 12.325, 46682.515, 0.2, 114.767, 6.41, 19.3, 18.8, 
  "", 2.5, 80.9, 0.94}, {"DNK", "Europe", "Denmark", "2021-03-17", 223321., 
  787., 690.286, 2397., 1., 2., 38555.451, 135.872, 119.175, 413.832, 0.173, 
  0.345, 1.09, 41., 7.078, 196., 33.839, "", "", "", "", 167816., 
  1.9617038*^7, 3386.801, 28.973, 164295., 28.365, 0.004, 238., 
  "tests performed", 888388., 602346., 286042., 19970., 13815., 15.34, 10.4, 
  4.94, 2385., 62.96, 5.792203*^6, 136.52, 42.3, 19.677, 12.325, 46682.515, 
  0.2, 114.767, 6.41, 19.3, 18.8, "", 2.5, 80.9, 0.94}, 
 {"DNK", "Europe", "Denmark", "2021-03-18", 224107., 786., 679.429, 2398., 
  1., 1.857, 38691.151, 135.7, 117.301, 414.005, 0.173, 0.321, 1.1, 38., 
  6.561, 195., 33.666, "", "", "", "", 193846., 1.9810884*^7, 3420.268, 
  33.467, 165339., 28.545, 0.004, 243.3, "tests performed", 910341., 617030., 
  293311., 21953., 15151., 15.72, 10.65, 5.06, 2616., 62.96, 5.792203*^6, 
  136.52, 42.3, 19.677, 12.325, 46682.515, 0.2, 114.767, 6.41, 19.3, 18.8, 
  "", 2.5, 80.9, 0.94}, {"DNK", "Europe", "Denmark", "2021-03-19", 224950., 
  843., 707.714, 2398., 0., 1.429, 38836.691, 145.54, 122.184, 414.005, 0., 
  0.247, 1.1, 38., 6.561, 191., 32.975, "", "", "", "", 164799., 
  1.9975683*^7, 3448.719, 28.452, 165850., 28.633, 0.004, 234.3, 
  "tests performed", 929997., 624881., 305116., 19656., 15960., 16.06, 10.79, 
  5.27, 2755., 62.96, 5.792203*^6, 136.52, 42.3, 19.677, 12.325, 46682.515, 
  0.2, 114.767, 6.41, 19.3, 18.8, "", 2.5, 80.9, 0.94}, 
 {"DNK", "Europe", "Denmark", "2021-03-20", 225540., 590., 704.429, 2400., 
  2., 1.286, 38938.552, 101.861, 121.617, 414.35, 0.345, 0.222, 1.1, 40., 
  6.906, 179., 30.904, "", "", "", "", 130659., 2.0106342*^7, 3471.277, 
  22.558, 165726., 28.612, 0.004, 235.3, "tests performed", 937807., 627842., 
  309965., 7810., 15582., 16.19, 10.84, 5.35, 2690., 62.96, 5.792203*^6, 
  136.52, 42.3, 19.677, 12.325, 46682.515, 0.2, 114.767, 6.41, 19.3, 18.8, 
  "", 2.5, 80.9, 0.94}, {"DNK", "Europe", "Denmark", "2021-03-21", 226197., 
  657., 720.857, 2401., 1., 1.286, 39051.981, 113.428, 124.453, 414.523, 
  0.173, 0.222, 1.1, 40., 6.906, 184., 31.767, "", "", 2.836, 0.49, 135468., 
  2.024181*^7, 3494.665, 23.388, 165831., 28.63, 0.004, 230., 
  "tests performed", 947469., 632818., 314651., 9662., 15443., 16.36, 10.93, 
  5.43, 2666., 62.96, 5.792203*^6, 136.52, 42.3, 19.677, 12.325, 46682.515, 
  0.2, 114.767, 6.41, 19.3, 18.8, "", 2.5, 80.9, 0.94}, 
 {"DNK", "Europe", "Denmark", "2021-03-22", 227469., 1272., 815.143, 2403., 
  2., 1.286, 39271.586, 219.606, 140.731, 414.868, 0.345, 0.222, 1.11, 42., 
  7.251, 192., 33.148, "", "", "", "", 187780., 2.042959*^7, 3527.085, 
  32.419, 165753., 28.617, 0.005, 203.3, "tests performed", 959382., 636919., 
  322463., 11913., 15327., 16.56, 11., 5.57, 2646., 62.96, 5.792203*^6, 
  136.52, 42.3, 19.677, 12.325, 46682.515, 0.2, 114.767, 6.41, 19.3, 18.8, 
  "", 2.5, 80.9, 0.94}, {"DNK", "Europe", "Denmark", "2021-03-23", 227723., 
  254., 741.286, 2404., 1., 1.143, 39315.438, 43.852, 127.98, 415.041, 0.173, 
  0.197, 1.09, 46., 7.942, 214., 36.946, "", "", "", "", 180908., 
  2.0610498*^7, 3558.318, 31.233, 165897., 28.641, 0.004, 223.8, 
  "tests performed", 973133., 643053., 330080., 13751., 14959., 16.8, 11.1, 
  5.7, 2583., 62.96, 5.792203*^6, 136.52, 42.3, 19.677, 12.325, 46682.515, 
  0.2, 114.767, 6.41, 19.3, 18.8, "", 2.5, 80.9, 0.94}, 
 {"DNK", "Europe", "Denmark", "2021-03-24", 225722., -2001., 343., 2405., 1., 
  1.143, 38969.974, -345.464, 59.218, 415.213, 0.173, 0.197, 1.09, 46., 
  7.942, 216., 37.292, "", "", "", "", 173667., 2.0784165*^7, 3588.301, 
  29.983, 166732., 28.786, 0.002, 486.1, "tests performed", 996545., 652937., 
  343608., 23412., 15451., 17.2, 11.27, 5.93, 2668., 62.96, 5.792203*^6, 
  136.52, 42.3, 19.677, 12.325, 46682.515, 0.2, 114.767, 6.41, 19.3, 18.8, 
  "", 2.5, 80.9, 0.94}, {"DNK", "Europe", "Denmark", "2021-03-25", 226536., 
  814., 347., 2410., 5., 1.714, 39110.508, 140.534, 59.908, 416.077, 0.863, 
  0.296, 1.1, 44., 7.596, 214., 36.946, "", "", "", "", 191865., 2.097603*^7, 
  3621.425, 33.125, 166449., 28.737, 0.002, 479.7, "tests performed", 
  1.012764*^6, 660688., 352076., 16219., 14632., 17.48, 11.41, 6.08, 2526., 
  62.96, 5.792203*^6, 136.52, 42.3, 19.677, 12.325, 46682.515, 0.2, 114.767, 
  6.41, 19.3, 18.8, "", 2.5, 80.9, 0.94}, {"DNK", "Europe", "Denmark", 
  "2021-03-26", 227325., 789., 339.286, 2412., 2., 2., 39246.725, 136.218, 
  58.576, 416.422, 0.345, 0.345, 1.1, 40., 6.906, 207., 35.738, "", "", "", 
  "", 175053., 2.1151083*^7, 3651.647, 30.222, 167914., 28.99, 0.002, 494.9, 
  "tests performed", 1.02683*^6, 666864., 359966., 14066., 13833., 17.73, 
  11.51, 6.21, 2388., 62.96, 5.792203*^6, 136.52, 42.3, 19.677, 12.325, 
  46682.515, 0.2, 114.767, 6.41, 19.3, 18.8, "", 2.5, 80.9, 0.94}, 
 {"DNK", "Europe", "Denmark", "2021-03-27", 227741., 416., 314.429, 2414., 
  2., 2., 39318.546, 71.821, 54.285, 416.767, 0.345, 0.345, 1.1, 41., 7.078, 
  192., 33.148, "", "", "", "", 120350., 2.1271433*^7, 3672.425, 20.778, 
  166442., 28.736, 0.002, 529.3, "tests performed", 1.039959*^6, 676858., 
  363101., 13129., 14593., 17.95, 11.69, 6.27, 2519., 62.96, 5.792203*^6, 
  136.52, 42.3, 19.677, 12.325, 46682.515, 0.2, 114.767, 6.41, 19.3, 18.8, 
  "", 2.5, 80.9, 0.94}, {"DNK", "Europe", "Denmark", "2021-03-28", 228705., 
  964., 358.286, 2415., 1., 2., 39484.977, 166.431, 61.857, 416.94, 0.173, 
  0.345, 1.12, 43., 7.424, 200., 34.529, "", "", 3.605, 0.622, 123458., 
  2.1394891*^7, 3693.74, 21.315, 164726., 28.439, 0.002, 459.8, 
  "tests performed", 1.053593*^6, 687667., 365926., 13634., 15161., 18.19, 
  11.87, 6.32, 2617., 62.96, 5.792203*^6, 136.52, 42.3, 19.677, 12.325, 
  46682.515, 0.2, 114.767, 6.41, 19.3, 18.8, "", 2.5, 80.9, 0.94}, 
 {"DNK", "Europe", "Denmark", "2021-03-29", 229384., 679., 273.571, 2416., 
  1., 1.857, 39602.203, 117.227, 47.231, 417.112, 0.173, 0.321, 1.11, 41., 
  7.078, 216., 37.292, "", "", "", "", 187581., 2.1582472*^7, 3726.125, 
  32.385, 164697., 28.434, 0.002, 602., "tests performed", 1.077861*^6, 
  705691., 372170., 24268., 16926., 18.61, 12.18, 6.43, 2922., 64.81, 
  5.792203*^6, 136.52, 42.3, 19.677, 12.325, 46682.515, 0.2, 114.767, 6.41, 
  19.3, 18.8, "", 2.5, 80.9, 0.94}, {"DNK", "Europe", "Denmark", 
  "2021-03-30", 230594., 1210., 410.143, 2418., 2., 2., 39811.105, 208.902, 
  70.809, 417.458, 0.345, 0.345, 1.1, 41., 7.078, 226., 39.018, "", "", "", 
  "", 194732., 2.1777204*^7, 3759.745, 33.62, 166672., 28.775, 0.002, 406.4, 
  "tests performed", 1.105666*^6, 727397., 378269., 27805., 18933., 19.09, 
  12.56, 6.53, 3269., 64.81, 5.792203*^6, 136.52, 42.3, 19.677, 12.325, 
  46682.515, 0.2, 114.767, 6.41, 19.3, 18.8, "", 2.5, 80.9, 0.94}, 
 {"DNK", "Europe", "Denmark", "2021-03-31", 231295., 701., 796.143, 2420., 
  2., 2.143, 39932.129, 121.025, 137.451, 417.803, 0.345, 0.37, 1.06, 43., 
  7.424, 218., 37.637, "", "", "", "", 194865., 2.1972069*^7, 3793.387, 
  33.643, 169701., 29.298, 0.005, 213.2, "tests performed", 1.128643*^6, 
  740521., 388122., 22977., 18871., 19.49, 12.78, 6.7, 3258., 64.81, 
  5.792203*^6, 136.52, 42.3, 19.677, 12.325, 46682.515, 0.2, 114.767, 6.41, 
  19.3, 18.8, "", 2.5, 80.9, 0.94}, {"DNK", "Europe", "Denmark", 
  "2021-04-01", 231957., 662., 774.429, 2424., 4., 2., 40046.421, 114.292, 
  133.702, 418.494, 0.691, 0.345, 1.03, 39., 6.733, 211., 36.428, "", "", "", 
  "", 139653., 2.2111722*^7, 3817.498, 24.111, 162242., 28.01, 0.005, 209.5, 
  "tests performed", 1.139825*^6, 744727., 395098., 11182., 18152., 19.68, 
  12.86, 6.82, 3134., 64.81, 5.792203*^6, 136.52, 42.3, 19.677, 12.325, 
  46682.515, 0.2, 114.767, 6.41, 19.3, 18.8, "", 2.5, 80.9, 0.94}, 
 {"DNK", "Europe", "Denmark", "2021-04-02", 232665., 708., 762.857, 2425., 
  1., 1.857, 40168.654, 122.233, 131.704, 418.666, 0.173, 0.321, 1.02, 41., 
  7.078, 211., 36.428, "", "", "", "", 113863., 2.2225585*^7, 3837.156, 
  19.658, 153500., 26.501, 0.005, 201.2, "tests performed", 1.151769*^6, 
  749629., 402140., 11944., 17848., 19.88, 12.94, 6.94, 3081., 64.81, 
  5.792203*^6, 136.52, 42.3, 19.677, 12.325, 46682.515, 0.2, 114.767, 6.41, 
  19.3, 18.8, "", 2.5, 80.9, 0.94}, {"DNK", "Europe", "Denmark", 
  "2021-04-03", 233410., 745., 809.857, 2429., 4., 2.143, 40297.275, 128.621, 
  139.819, 419.357, 0.691, 0.37, 1., 39., 6.733, 215., 37.119, "", "", "", 
  "", 128678., 2.2354263*^7, 3859.371, 22.216, 154690., 26.707, 0.005, 191., 
  "tests performed", 1.166104*^6, 761769., 404335., 14335., 18021., 20.13, 
  13.15, 6.98, 3111., 64.81, 5.792203*^6, 136.52, 42.3, 19.677, 12.325, 
  46682.515, 0.2, 114.767, 6.41, 19.3, 18.8, "", 2.5, 80.9, 0.94}, 
 {"DNK", "Europe", "Denmark", "2021-04-04", 234010., 600., 757.857, 2430., 
  1., 2.143, 40400.863, 103.588, 130.841, 419.529, 0.173, 0.37, 0.98, 39., 
  6.733, 211., 36.428, "", "", 3.81, 0.658, 166342., 2.2520605*^7, 3888.09, 
  28.718, 160816., 27.764, 0.005, 212.2, "tests performed", 1.179599*^6, 
  773471., 406128., 13495., 18001., 20.37, 13.35, 7.01, 3108., 64.81, 
  5.792203*^6, 136.52, 42.3, 19.677, 12.325, 46682.515, 0.2, 114.767, 6.41, 
  19.3, 18.8, "", 2.5, 80.9, 0.94}, {"DNK", "Europe", "Denmark", 
  "2021-04-05", 234489., 479., 729.286, 2431., 1., 2.143, 40483.56, 82.697, 
  125.908, 419.702, 0.173, 0.37, 0.97, 40., 6.906, 220., 37.982, "", "", "", 
  "", 179399., 2.2700004*^7, 3919.062, 30.972, 159647., 27.562, 0.005, 218.9, 
  "tests performed", 1.193255*^6, 785797., 407458., 13656., 16485., 20.6, 
  13.57, 7.03, 2846., 64.81, 5.792203*^6, 136.52, 42.3, 19.677, 12.325, 
  46682.515, 0.2, 114.767, 6.41, 19.3, 18.8, "", 2.5, 80.9, 0.94}, 
 {"DNK", "Europe", "Denmark", "2021-04-06", 235009., 520., 630.714, 2433., 
  2., 2.143, 40573.336, 89.776, 108.89, 420.047, 0.345, 0.37, 0.96, 38., 
  6.561, 219., 37.809, "", "", "", "", 208209., 2.2908213*^7, 3955.009, 
  35.946, 161573., 27.895, 0.004, 256.2, "tests performed", 1.21544*^6, 
  801828., 413612., 22185., 15682., 20.98, 13.84, 7.14, 2707., 64.81, 
  5.792203*^6, 136.52, 42.3, 19.677, 12.325, 46682.515, 0.2, 114.767, 6.41, 
  19.3, 18.8, "", 2.5, 80.9, 0.94}, {"DNK", "Europe", "Denmark", 
  "2021-04-07", 235623., 614., 618.286, 2436., 3., 2.286, 40679.341, 106.005, 
  106.744, 420.565, 0.518, 0.395, 0.97, 34., 5.87, 237., 40.917, "", "", "", 
  "", 176614., 2.3084827*^7, 3985.5, 30.492, 158965., 27.445, 0.004, 257.1, 
  "tests performed", 1.240423*^6, 818480., 421943., 24983., 15969., 21.42, 
  14.13, 7.28, 2757., 64.81, 5.792203*^6, 136.52, 42.3, 19.677, 12.325, 
  46682.515, 0.2, 114.767, 6.41, 19.3, 18.8, "", 2.5, 80.9, 0.94}, 
 {"DNK", "Europe", "Denmark", "2021-04-08", 236340., 717., 626.143, 2437., 
  1., 1.857, 40803.128, 123.787, 108.101, 420.738, 0.173, 0.321, 0.98, 37., 
  6.388, 237., 40.917, "", "", "", "", 192857., 2.3277684*^7, 4018.796, 
  33.296, 166566., 28.757, 0.004, 266., "tests performed", 1.262811*^6, 
  832223., 430588., 22388., 17569., 21.8, 14.37, 7.43, 3033., 64.81, 
  5.792203*^6, 136.52, 42.3, 19.677, 12.325, 46682.515, 0.2, 114.767, 6.41, 
  19.3, 18.8, "", 2.5, 80.9, 0.94}, {"DNK", "Europe", "Denmark", 
  "2021-04-09", 237038., 698., 624.714, 2437., 0., 1.714, 40923.635, 120.507, 
  107.854, 420.738, 0., 0.296, 1., 37., 6.388, 221., 38.155, "", "", "", "", 
  172698., 2.3450382*^7, 4048.612, 29.816, 174971., 30.208, 0.004, 280.1, 
  "tests performed", 1.288061*^6, 848723., 439338., 25250., 19470., 22.24, 
  14.65, 7.58, 3361., 64.81, 5.792203*^6, 136.52, 42.3, 19.677, 12.325, 
  46682.515, 0.2, 114.767, 6.41, 19.3, 18.8, "", 2.5, 80.9, 0.94}, 
 {"DNK", "Europe", "Denmark", "2021-04-10", 237793., 755., 626.143, 2440., 
  3., 1.571, 41053.982, 130.348, 108.101, 421.256, 0.518, 0.271, 1., 38., 
  6.561, 208., 35.91, "", "", "", "", 151559., 2.3601941*^7, 4074.778, 
  26.166, 178240., 30.772, 0.004, 284.7, "tests performed", 1.310324*^6, 
  865507., 444817., 22263., 20603., 22.62, 14.94, 7.68, 3557., 64.81, 
  5.792203*^6, 136.52, 42.3, 19.677, 12.325, 46682.515, 0.2, 114.767, 6.41, 
  19.3, 18.8, "", 2.5, 80.9, 0.94}, {"DNK", "Europe", "Denmark", 
  "2021-04-11", 238484., 691., 639.143, 2442., 2., 1.714, 41173.281, 119.298, 
  110.345, 421.601, 0.345, 0.296, 1., 38., 6.561, 211., 36.428, "", "", 
  3.519, 0.608, 154064., 2.3756005*^7, 4101.376, 26.599, 176486., 30.47, 
  0.004, 276.1, "tests performed", 1.329164*^6, 880408., 448756., 18840., 
  21366., 22.95, 15.2, 7.75, 3689., 64.81, 5.792203*^6, 136.52, 42.3, 19.677, 
  12.325, 46682.515, 0.2, 114.767, 6.41, 19.3, 18.8, "", 2.5, 80.9, 0.94}, 
 {"DNK", "Europe", "Denmark", "2021-04-12", 238998., 514., 644.143, 2444., 
  2., 1.857, 41262.021, 88.74, 111.209, 421.947, 0.345, 0.321, 1., 40., 
  6.906, 207., 35.738, "", "", "", "", 204533., 2.3960538*^7, 4136.688, 
  35.312, 180076., 31.089, 0.004, 279.6, "tests performed", 1.434905*^6, 
  974575., 460330., 105741., 34521., 24.77, 16.83, 7.95, 5960., 64.81, 
  5.792203*^6, 136.52, 42.3, 19.677, 12.325, 46682.515, 0.2, 114.767, 6.41, 
  19.3, 18.8, "", 2.5, 80.9, 0.94}, {"DNK", "Europe", "Denmark", 
  "2021-04-13", 239561., 563., 650.286, 2447., 3., 2., 41359.22, 97.2, 
  112.269, 422.464, 0.518, 0.345, 1.01, 39., 6.733, 197., 34.011, "", "", "", 
  "", 190850., 2.4151388*^7, 4169.638, 32.949, 177596., 30.661, 0.004, 273.1, 
  "tests performed", 1.459724*^6, 993111., 466613., 24819., 34898., 25.2, 
  17.15, 8.06, 6025., 64.81, 5.792203*^6, 136.52, 42.3, 19.677, 12.325, 
  46682.515, 0.2, 114.767, 6.41, 19.3, 18.8, "", 2.5, 80.9, 0.94}, 
 {"DNK", "Europe", "Denmark", "2021-04-14", 240225., 664., 657.429, 2448., 
  1., 1.714, 41473.857, 114.637, 113.502, 422.637, 0.173, 0.296, 1.02, 41., 
  7.078, 204., 35.22, "", "", "", "", 182675., 2.4334063*^7, 4201.176, 
  31.538, 178462., 30.811, 0.004, 271.5, "tests performed", 1.482385*^6, 
  1.004546*^6, 477839., 22661., 34566., 25.59, 17.34, 8.25, 5968., 64.81, 
  5.792203*^6, 136.52, 42.3, 19.677, 12.325, 46682.515, 0.2, 114.767, 6.41, 
  19.3, 18.8, "", 2.5, 80.9, 0.94}, {"DNK", "Europe", "Denmark", 
  "2021-04-15", 241023., 798., 669., 2450., 2., 1.857, 41611.629, 137.771, 
  115.5, 422.982, 0.345, 0.321, 1.03, 37., 6.388, 191., 32.975, "", "", "", 
  "", 201279., 2.4535342*^7, 4235.926, 34.75, 179665., 31.018, 0.004, 268.6, 
  "tests performed", 1.50686*^6, 1.019861*^6, 486999., 24475., 34864., 26.02, 
  17.61, 8.41, 6019., 64.81, 5.792203*^6, 136.52, 42.3, 19.677, 12.325, 
  46682.515, 0.2, 114.767, 6.41, 19.3, 18.8, "", 2.5, 80.9, 0.94}, 
 {"DNK", "Europe", "Denmark", "2021-04-16", 241700., 677., 666., 2453., 3., 
  2.286, 41728.51, 116.881, 114.982, 423.5, 0.518, 0.395, 1.05, 36., 6.215, 
  185., 31.939, "", "", "", "", 167799., 2.4703141*^7, 4264.896, 28.97, 
  178966., 30.898, 0.004, 268.7, "tests performed", 1.532531*^6, 1.037298*^6, 
  495233., 25671., 34924., 26.46, 17.91, 8.55, 6029., 64.81, 5.792203*^6, 
  136.52, 42.3, 19.677, 12.325, 46682.515, 0.2, 114.767, 6.41, 19.3, 18.8, 
  "", 2.5, 80.9, 0.94}, {"DNK", "Europe", "Denmark", "2021-04-17", 242424., 
  724., 661.571, 2453., 0., 1.857, 41853.505, 124.996, 114.218, 423.5, 0., 
  0.321, 1.06, 40., 6.906, 173., 29.868, "", "", "", "", 142504., 
  2.4845645*^7, 4289.498, 24.603, 177672., 30.674, 0.004, 268.6, 
  "tests performed", 1.554112*^6, 1.056125*^6, 497987., 21581., 34827., 
  26.83, 18.23, 8.6, 6013., 64.81, 5.792203*^6, 136.52, 42.3, 19.677, 12.325, 
  46682.515, 0.2, 114.767, 6.41, 19.3, 18.8, "", 2.5, 80.9, 0.94}, 
 {"DNK", "Europe", "Denmark", "2021-04-18", 243326., 902., 691.714, 2456., 
  3., 2., 42009.232, 155.727, 119.422, 424.018, 0.518, 0.345, 1.07, 35., 
  6.043, 181., 31.249, "", "", 3.229, 0.557, 152068., 2.4997713*^7, 4315.752, 
  26.254, 177387., 30.625, 0.004, 256.4, "tests performed", 1.573773*^6, 
  1.070626*^6, 503147., 19661., 34944., 27.17, 18.48, 8.69, 6033., 64.81, 
  5.792203*^6, 136.52, 42.3, 19.677, 12.325, 46682.515, 0.2, 114.767, 6.41, 
  19.3, 18.8, "", 2.5, 80.9, 0.94}, {"DNK", "Europe", "Denmark", 
  "2021-04-19", 244067., 741., 724.143, 2460., 4., 2.286, 42137.163, 127.931, 
  125.02, 424.709, 0.691, 0.395, 1.06, 36., 6.215, 199., 34.357, "", "", "", 
  "", 200153., 2.5197866*^7, 4350.308, 34.556, 176761., 30.517, 0.004, 244.1, 
  "tests performed", 1.613041*^6, 1.095439*^6, 517602., 39268., 25448., 
  27.85, 18.91, 8.94, 4393., 64.81, 5.792203*^6, 136.52, 42.3, 19.677, 
  12.325, 46682.515, 0.2, 114.767, 6.41, 19.3, 18.8, "", 2.5, 80.9, 0.94}, 
 {"DNK", "Europe", "Denmark", "2021-04-20", 244759., 692., 742.571, 2464., 
  4., 2.429, 42256.634, 119.471, 128.202, 425.399, 0.691, 0.419, 1.05, 38., 
  6.561, 194., 33.493, "", "", "", "", 189176., 2.5387042*^7, 4382.968, 
  32.66, 176522., 30.476, 0.004, 237.7, "tests performed", 1.652136*^6, 
  1.11747*^6, 534666., 39095., 27487., 28.52, 19.29, 9.23, 4746., 64.81, 
  5.792203*^6, 136.52, 42.3, 19.677, 12.325, 46682.515, 0.2, 114.767, 6.41, 
  19.3, 18.8, "", 2.5, 80.9, 0.94}, {"DNK", "Europe", "Denmark", 
  "2021-04-21", 245562., 803., 762.429, 2466., 2., 2.571, 42395.268, 138.635, 
  131.63, 425.745, 0.345, 0.444, 1.04, 41., 7.078, 191., 32.975, "", "", "", 
  "", 187450., 2.5574492*^7, 4415.331, 32.362, 177204., 30.594, 0.004, 232.4, 
  "tests performed", 1.687482*^6, 1.139977*^6, 547505., 35346., 29300., 
  29.13, 19.68, 9.45, 5059., 62.04, 5.792203*^6, 136.52, 42.3, 19.677, 
  12.325, 46682.515, 0.2, 114.767, 6.41, 19.3, 18.8, "", 2.5, 80.9, 0.94}, 
 {"DNK", "Europe", "Denmark", "2021-04-22", 246455., 893., 776., 2468., 2., 
  2.571, 42549.441, 154.173, 133.973, 426.09, 0.345, 0.444, 1.03, 44., 7.596, 
  191., 32.975, "", "", "", "", 224472., 2.5798964*^7, 4454.085, 38.754, 
  180517., 31.166, 0.004, 232.6, "tests performed", 1.721104*^6, 1.168185*^6, 
  552919., 33622., 30606., 29.71, 20.17, 9.55, 5284., 62.04, 5.792203*^6, 
  136.52, 42.3, 19.677, 12.325, 46682.515, 0.2, 114.767, 6.41, 19.3, 18.8, 
  "", 2.5, 80.9, 0.94}, {"DNK", "Europe", "Denmark", "2021-04-23", 247157., 
  702., 779.571, 2473., 5., 2.857, 42670.638, 121.197, 134.59, 426.953, 
  0.863, 0.493, 1.02, 42., 7.251, 190., 32.803, "", "", "", "", 180558., 
  2.5979522*^7, 4485.258, 31.173, 182340., 31.48, 0.004, 233.9, 
  "tests performed", 1.754549*^6, 1.190366*^6, 564183., 33445., 31717., 
  30.29, 20.55, 9.74, 5476., 62.04, 5.792203*^6, 136.52, 42.3, 19.677, 
  12.325, 46682.515, 0.2, 114.767, 6.41, 19.3, 18.8, "", 2.5, 80.9, 0.94}, 
 {"DNK", "Europe", "Denmark", "2021-04-24", 247704., 547., 754.286, 2475., 
  2., 3.143, 42765.076, 94.437, 130.224, 427.299, 0.345, 0.543, 1.01, 40., 
  6.906, 177., 30.558, "", "", "", "", 139579., 2.6119101*^7, 4509.355, 
  24.098, 181922., 31.408, 0.004, 241.2, "tests performed", 1.777094*^6, 
  1.205283*^6, 571811., 22545., 31855., 30.68, 20.81, 9.87, 5500., 62.04, 
  5.792203*^6, 136.52, 42.3, 19.677, 12.325, 46682.515, 0.2, 114.767, 6.41, 
  19.3, 18.8, "", 2.5, 80.9, 0.94}, {"DNK", "Europe", "Denmark", 
  "2021-04-25", 248316., 612., 712.857, 2476., 1., 2.857, 42870.735, 105.659, 
  123.072, 427.471, 0.173, 0.493, 1.02, 40., 6.906, 181., 31.249, "", "", 
  3.246, 0.56, 152632., 2.6271733*^7, 4535.707, 26.351, 182003., 31.422, 
  0.004, 255.3, "tests performed", 1.797599*^6, 1.220491*^6, 577108., 20505., 
  31975., 31.03, 21.07, 9.96, 5520., 62.04, 5.792203*^6, 136.52, 42.3, 
  19.677, 12.325, 46682.515, 0.2, 114.767, 6.41, 19.3, 18.8, "", 2.5, 80.9, 
  0.94}, {"DNK", "Europe", "Denmark", "2021-04-26", 249020., 704., 707.571, 
  2478., 2., 2.571, 42992.278, 121.543, 122.159, 427.816, 0.345, 0.444, 1.03, 
  39., 6.733, 177., 30.558, "", "", "", "", 193740., 2.6465473*^7, 4569.155, 
  33.448, 181087., 31.264, 0.004, 255.9, "tests performed", 1.837021*^6, 
  1.252021*^6, 585000., 39422., 31997., 31.72, 21.62, 10.1, 5524., 62.04, 
  5.792203*^6, 136.52, 42.3, 19.677, 12.325, 46682.515, 0.2, 114.767, 6.41, 
  19.3, 18.8, "", 2.5, 80.9, 0.94}, {"DNK", "Europe", "Denmark", 
  "2021-04-27", 249644., 624., 697.857, 2480., 2., 2.286, 43100.009, 107.731, 
  120.482, 428.162, 0.345, 0.395, 1.04, 36., 6.215, 172., 29.695, "", "", "", 
  "", 179121., 2.6644594*^7, 4600.079, 30.925, 179650., 31.016, 0.004, 257.4, 
  "tests performed", 1.884565*^6, 1.278607*^6, 605958., 47544., 33204., 
  32.54, 22.07, 10.46, 5733., 62.04, 5.792203*^6, 136.52, 42.3, 19.677, 
  12.325, 46682.515, 0.2, 114.767, 6.41, 19.3, 18.8, "", 2.5, 80.9, 0.94}, 
 {"DNK", "Europe", "Denmark", "2021-04-28", 250479., 835., 702.429, 2482., 
  2., 2.286, 43244.168, 144.159, 121.271, 428.507, 0.345, 0.395, 1.05, 32., 
  5.525, 181., 31.249, "", "", "", "", 185262., 2.6829856*^7, 4632.064, 
  31.985, 179338., 30.962, 0.004, 255.3, "tests performed", 1.929359*^6, 
  1.302748*^6, 626611., 44794., 34554., 33.31, 22.49, 10.82, 5966., 62.04, 
  5.792203*^6, 136.52, 42.3, 19.677, 12.325, 46682.515, 0.2, 114.767, 6.41, 
  19.3, 18.8, "", 2.5, 80.9, 0.94}, {"DNK", "Europe", "Denmark", 
  "2021-04-29", 251248., 769., 684.714, 2484., 2., 2.286, 43376.933, 132.765, 
  118.213, 428.852, 0.345, 0.395, 1.05, 30., 5.179, 173., 29.868, "", "", "", 
  "", 226847., 2.7056703*^7, 4671.228, 39.164, 179677., 31.02, 0.004, 262.4, 
  "tests performed", 1.973276*^6, 1.328685*^6, 644591., 43917., 36025., 
  34.07, 22.94, 11.13, 6220., 62.04, 5.792203*^6, 136.52, 42.3, 19.677, 
  12.325, 46682.515, 0.2, 114.767, 6.41, 19.3, 18.8, "", 2.5, 80.9, 0.94}, 
 {"DNK", "Europe", "Denmark", "2021-04-30", 251249., 1., 584.571, 2484., 0., 
  1.571, 43377.105, 0.173, 100.924, 428.852, 0., 0.271, 1.08, 35., 6.043, 
  176., 30.386, "", "", "", "", 136200., 2.7192903*^7, 4694.743, 23.514, 
  173340., 29.926, 0.003, 296.5, "tests performed", 1.990654*^6, 1.342111*^6, 
  648543., 17378., 33729., 34.37, 23.17, 11.2, 5823., 62.04, 5.792203*^6, 
  136.52, 42.3, 19.677, 12.325, 46682.515, 0.2, 114.767, 6.41, 19.3, 18.8, 
  "", 2.5, 80.9, 0.94}, {"DNK", "Europe", "Denmark", "2021-05-01", 252740., 
  1491., 719.429, 2490., 6., 2.143, 43634.52, 257.415, 124.206, 429.888, 
  1.036, 0.37, 1.14, 37., 6.388, 174., 30.04, "", "", "", "", 130872., 
  2.7323775*^7, 4717.337, 22.595, 172096., 29.712, 0.004, 239.2, 
  "tests performed", 2.004078*^6, 1.349398*^6, 654680., 13424., 32426., 34.6, 
  23.3, 11.3, 5598., 62.04, 5.792203*^6, 136.52, 42.3, 19.677, 12.325, 
  46682.515, 0.2, 114.767, 6.41, 19.3, 18.8, "", 2.5, 80.9, 0.94}, 
 {"DNK", "Europe", "Denmark", "2021-05-02", 253607., 867., 755.857, 2491., 
  1., 2.143, 43784.204, 149.684, 130.496, 430.061, 0.173, 0.37, 1.14, 37., 
  6.388, 179., 30.904, "", "", 2.99, 0.516, 151394., 2.7475169*^7, 4743.475, 
  26.138, 171919., 29.681, 0.004, 227.4, "tests performed", 2.034545*^6, 
  1.366056*^6, 668489., 30467., 33849., 35.13, 23.58, 11.54, 5844., 62.04, 
  5.792203*^6, 136.52, 42.3, 19.677, 12.325, 46682.515, 0.2, 114.767, 6.41, 
  19.3, 18.8, "", 2.5, 80.9, 0.94}, {"DNK", "Europe", "Denmark", 
  "2021-05-03", 254368., 761., 764., 2491., 0., 1.857, 43915.588, 131.384, 
  131.901, 430.061, 0., 0.321, 1.14, 42., 7.251, 184., 31.767, "", "", "", 
  "", 190630., 2.7665799*^7, 4776.386, 32.911, 171475., 29.604, 0.004, 224.4, 
  "tests performed", 2.100789*^6, 1.386496*^6, 714293., 66244., 37681., 
  36.27, 23.94, 12.33, 6505., 62.04, 5.792203*^6, 136.52, 42.3, 19.677, 
  12.325, 46682.515, 0.2, 114.767, 6.41, 19.3, 18.8, "", 2.5, 80.9, 0.94}, 
 {"DNK", "Europe", "Denmark", "2021-05-04", 255178., 810., 790.571, 2492., 
  1., 1.714, 44055.431, 139.843, 136.489, 430.234, 0.173, 0.296, 1.14, 43., 
  7.424, 163., 28.141, "", "", "", "", 177516., 2.7843315*^7, 4807.034, 
  30.647, 171246., 29.565, 0.005, 216.6, "tests performed", 2.153249*^6, 
  1.414128*^6, 739121., 52460., 38383., 37.17, 24.41, 12.76, 6627., 62.04, 
  5.792203*^6, 136.52, 42.3, 19.677, 12.325, 46682.515, 0.2, 114.767, 6.41, 
  19.3, 18.8, "", 2.5, 80.9, 0.94}, {"DNK", "Europe", "Denmark", 
  "2021-05-05", 255181., 3., 671.714, 2492., 0., 1.429, 44055.949, 0.518, 
  115.969, 430.234, 0., 0.247, 1.15, 40., 6.906, 161., 27.796, "", "", "", 
  "", 196365., 2.803968*^7, 4840.935, 33.902, 172832., 29.839, 0.004, 257.3, 
  "tests performed", 2.209353*^6, 1.44093*^6, 768423., 56104., 39999., 38.14, 
  24.88, 13.27, 6906., 62.04, 5.792203*^6, 136.52, 42.3, 19.677, 12.325, 
  46682.515, 0.2, 114.767, 6.41, 19.3, 18.8, "", 2.5, 80.9, 0.94}, 
 {"DNK", "Europe", "Denmark", "2021-05-06", 257181., 2000., 847.571, 2494., 
  2., 1.429, 44401.241, 345.292, 146.33, 430.579, 0.345, 0.247, 1.19, 34., 
  5.87, 156., 26.933, "", "", "", "", 234537., 2.8274217*^7, 4881.427, 
  40.492, 173931., 30.028, 0.005, 205.2, "tests performed", 2.256462*^6, 
  1.462448*^6, 794014., 47109., 40455., 38.96, 25.25, 13.71, 6984., 59.26, 
  5.792203*^6, 136.52, 42.3, 19.677, 12.325, 46682.515, 0.2, 114.767, 6.41, 
  19.3, 18.8, "", 2.5, 80.9, 0.94}, {"DNK", "Europe", "Denmark", 
  "2021-05-07", 258204., 1023., 993.571, 2496., 2., 1.714, 44577.858, 
  176.617, 171.536, 430.924, 0.345, 0.296, 1.18, 31., 5.352, 157., 27.105, 
  "", "", "", "", 200148., 2.8474365*^7, 4915.982, 34.555, 183066., 31.606, 
  0.005, 184.3, "tests performed", 2.297578*^6, 1.478919*^6, 818659., 41116., 
  43846., 39.67, 25.53, 14.13, 7570., 59.26, 5.792203*^6, 136.52, 42.3, 
  19.677, 12.325, 46682.515, 0.2, 114.767, 6.41, 19.3, 18.8, "", 2.5, 80.9, 
  0.94}, {"DNK", "Europe", "Denmark", "2021-05-08", 258881., 677., 877.286, 
  2498., 2., 1.143, 44694.739, 116.881, 151.46, 431.269, 0.345, 0.197, 1.16, 
  30., 5.179, 143., 24.688, "", "", "", "", 144938., 2.8619303*^7, 4941.005, 
  25.023, 185075., 31.952, 0.005, 211., "tests performed", 2.33788*^6, 
  1.488342*^6, 849538., 40302., 47686., 40.36, 25.7, 14.67, 8233., 59.26, 
  5.792203*^6, 136.52, 42.3, 19.677, 12.325, 46682.515, 0.2, 114.767, 6.41, 
  19.3, 18.8, "", 2.5, 80.9, 0.94}, {"DNK", "Europe", "Denmark", 
  "2021-05-09", 259755., 874., 878.286, 2498., 0., 1., 44845.631, 150.893, 
  151.632, 431.269, 0., 0.173, 1.15, 31., 5.352, 150., 25.897, "", "", 2.494, 
  0.431, 162860., 2.8782163*^7, 4969.122, 28.117, 186713., 32.235, 0.005, 
  212.6, "tests performed", 2.370502*^6, 1.504243*^6, 866259., 32622., 
  47994., 40.93, 25.97, 14.96, 8286., 59.26, 5.792203*^6, 136.52, 42.3, 
  19.677, 12.325, 46682.515, 0.2, 114.767, 6.41, 19.3, 18.8, "", 2.5, 80.9, 
  0.94}, {"DNK", "Europe", "Denmark", "2021-05-10", 260687., 932., 902.714, 
  2498., 0., 1., 45006.537, 160.906, 155.85, 431.269, 0., 0.173, 1.15, 27., 
  4.661, 153., 26.415, "", "", "", "", 209847., 2.899201*^7, 5005.351, 
  36.229, 189459., 32.709, 0.005, 209.9, "tests performed", 2.433208*^6, 
  1.530779*^6, 902429., 62706., 47488., 42.01, 26.43, 15.58, 8199., 59.26, 
  5.792203*^6, 136.52, 42.3, 19.677, 12.325, 46682.515, 0.2, 114.767, 6.41, 
  19.3, 18.8, "", 2.5, 80.9, 0.94}, {"DNK", "Europe", "Denmark", 
  "2021-05-11", 261613., 926., 919.286, 2500., 2., 1.143, 45166.407, 159.87, 
  158.711, 431.615, 0.345, 0.197, 1.15, 32., 5.525, 165., 28.487, "", "", "", 
  "", 197690., 2.91897*^7, 5039.482, 34.13, 192341., 33.207, 0.005, 209.2, 
  "tests performed", 2.48916*^6, 1.560446*^6, 928714., 55952., 47987., 42.97, 
  26.94, 16.03, 8285., 59.26, 5.792203*^6, 136.52, 42.3, 19.677, 12.325, 
  46682.515, 0.2, 114.767, 6.41, 19.3, 18.8, "", 2.5, 80.9, 0.94}, 
 {"DNK", "Europe", "Denmark", "2021-05-12", 262859., 1246., 1096.857, 2500., 
  0., 1.143, 45381.524, 215.117, 189.368, 431.615, 0., 0.197, 1.15, 29., 
  5.007, 158., 27.278, "", "", "", "", 221291., 2.9410991*^7, 5077.687, 
  38.205, 195902., 33.822, 0.006, 178.6, "tests performed", 2.542308*^6, 
  1.586578*^6, 955730., 53148., 47565., 43.89, 27.39, 16.5, 8212., 59.26, 
  5.792203*^6, 136.52, 42.3, 19.677, 12.325, 46682.515, 0.2, 114.767, 6.41, 
  19.3, 18.8, "", 2.5, 80.9, 0.94}, {"DNK", "Europe", "Denmark", 
  "2021-05-13", 264214., 1355., 1004.714, 2500., 0., 0.857, 45615.459, 
  233.935, 173.46, 431.615, 0., 0.148, 1.12, 36., 6.215, 154., 26.587, "", 
  "", "", "", 178538., 2.9589529*^7, 5108.51, 30.824, 187902., 32.441, 0.005, 
  187., "tests performed", 2.581647*^6, 1.606218*^6, 975429., 39339., 46455., 
  44.57, 27.73, 16.84, 8020., 59.26, 5.792203*^6, 136.52, 42.3, 19.677, 
  12.325, 46682.515, 0.2, 114.767, 6.41, 19.3, 18.8, "", 2.5, 80.9, 0.94}, 
 {"DNK", "Europe", "Denmark", "2021-05-14", 265165., 951., 994.429, 2500., 
  0., 0.571, 45779.645, 164.186, 171.684, 431.615, 0., 0.099, 1.11, 33., 
  5.697, 163., 28.141, "", "", "", "", 167427., 2.9756956*^7, 5137.416, 
  28.906, 183227., 31.633, 0.005, 184.3, "tests performed", 2.632973*^6, 
  1.626731*^6, 1.006242*^6, 51326., 47914., 45.46, 28.08, 17.37, 8272., 
  59.26, 5.792203*^6, 136.52, 42.3, 19.677, 12.325, 46682.515, 0.2, 114.767, 
  6.41, 19.3, 18.8, "", 2.5, 80.9, 0.94}, {"DNK", "Europe", "Denmark", 
  "2021-05-15", 266240., 1075., 1051.286, 2503., 3., 0.714, 45965.24, 
  185.594, 181.5, 432.133, 0.518, 0.123, 1.09, 33., 5.697, 162., 27.969, "", 
  "", "", "", 139422., 2.9896378*^7, 5161.487, 24.071, 182439., 31.497, 
  0.006, 173.5, "tests performed", 2.667829*^6, 1.642116*^6, 1.025713*^6, 
  34856., 47136., 46.06, 28.35, 17.71, 8138., 59.26, 5.792203*^6, 136.52, 
  42.3, 19.677, 12.325, 46682.515, 0.2, 114.767, 6.41, 19.3, 18.8, "", 2.5, 
  80.9, 0.94}, {"DNK", "Europe", "Denmark", "2021-05-16", 267204., 964., 
  1064.143, 2503., 0., 0.714, 46131.67, 166.431, 183.72, 432.133, 0., 0.123, 
  1.08, 32., 5.525, 164., 28.314, "", "", 3.912, 0.675, 168297., 
  3.0064675*^7, 5190.542, 29.056, 183216., 31.631, 0.006, 172.2, 
  "tests performed", 2.70187*^6, 1.662073*^6, 1.039797*^6, 34041., 47338., 
  46.65, 28.7, 17.95, 8173., 59.26, 5.792203*^6, 136.52, 42.3, 19.677, 
  12.325, 46682.515, 0.2, 114.767, 6.41, 19.3, 18.8, "", 2.5, 80.9, 0.94}, 
 {"DNK", "Europe", "Denmark", "2021-05-17", 268040., 836., 1050.429, 2504., 
  1., 0.857, 46276.002, 144.332, 181.352, 432.305, 0.173, 0.148, 1.06, 29., 
  5.007, 173., 29.868, "", "", "", "", 203144., 3.0267819*^7, 5225.614, 
  35.072, 182258., 31.466, 0.006, 173.5, "tests performed", 2.763057*^6, 
  1.693088*^6, 1.069969*^6, 61187., 47121., 47.7, 29.23, 18.47, 8135., 59.26, 
  5.792203*^6, 136.52, 42.3, 19.677, 12.325, 46682.515, 0.2, 114.767, 6.41, 
  19.3, 18.8, "", 2.5, 80.9, 0.94}, {"DNK", "Europe", "Denmark", 
  "2021-05-18", 268956., 916., 1049., 2504., 0., 0.571, 46434.146, 158.144, 
  181.106, 432.305, 0., 0.099, 1.05, 31., 5.352, 166., 28.659, "", "", "", 
  "", 179029., 3.0446848*^7, 5256.523, 30.909, 179593., 31.006, 0.006, 171.2, 
  "tests performed", 2.823374*^6, 1.7226*^6, 1.100774*^6, 60317., 47745., 
  48.74, 29.74, 19., 8243., 59.26, 5.792203*^6, 136.52, 42.3, 19.677, 12.325, 
  46682.515, 0.2, 114.767, 6.41, 19.3, 18.8, "", 2.5, 80.9, 0.94}, 
 {"DNK", "Europe", "Denmark", "2021-05-19", 270047., 1091., 1026.857, 2506., 
  2., 0.857, 46622.503, 188.357, 177.283, 432.651, 0.345, 0.148, 1.05, 33., 
  5.697, 163., 28.141, "", "", "", "", 175787., 3.0622635*^7, 5286.872, 
  30.349, 173092., 29.884, 0.006, 168.6, "tests performed", 2.87774*^6, 
  1.75431*^6, 1.12343*^6, 54366., 47919., 49.68, 30.29, 19.4, 8273., 59.26, 
  5.792203*^6, 136.52, 42.3, 19.677, 12.325, 46682.515, 0.2, 114.767, 6.41, 
  19.3, 18.8, "", 2.5, 80.9, 0.94}, {"DNK", "Europe", "Denmark", 
  "2021-05-20", 271261., 1214., 1006.714, 2507., 1., 1., 46832.095, 209.592, 
  173.805, 432.823, 0.173, 0.173, 1.04, 33., 5.697, 160., 27.623, "", "", "", 
  "", 214375., 3.083701*^7, 5323.883, 37.011, 178212., 30.768, 0.006, 177., 
  "tests performed", 2.93247*^6, 1.786713*^6, 1.145757*^6, 54730., 50118., 
  50.63, 30.85, 19.78, 8653., 59.26, 5.792203*^6, 136.52, 42.3, 19.677, 
  12.325, 46682.515, 0.2, 114.767, 6.41, 19.3, 18.8, "", 2.5, 80.9, 0.94}, 
 {"DNK", "Europe", "Denmark", "2021-05-21", 272613., 1352., 1064., 2507., 0., 
  1., 47065.512, 233.417, 183.695, 432.823, 0., 0.173, 1.03, 31., 5.352, 
  143., 24.688, "", "", "", "", 185226., 3.1022236*^7, 5355.861, 31.979, 
  180754., 31.206, 0.006, 169.9, "tests performed", 2.986983*^6, 1.821964*^6, 
  1.165019*^6, 54513., 50573., 51.57, 31.46, 20.11, 8731., 55.56, 
  5.792203*^6, 136.52, 42.3, 19.677, 12.325, 46682.515, 0.2, 114.767, 6.41, 
  19.3, 18.8, "", 2.5, 80.9, 0.94}, {"DNK", "Europe", "Denmark", 
  "2021-05-22", 273366., 753., 1018., 2508., 1., 0.714, 47195.514, 130.002, 
  175.754, 432.996, 0.173, 0.123, 1.01, 32., 5.525, 146., 25.206, "", "", "", 
  "", 112611., 3.1134847*^7, 5375.303, 19.442, 176924., 30.545, 0.006, 173.8, 
  "tests performed", 3.02476*^6, 1.84785*^6, 1.17691*^6, 37777., 50990., 
  52.22, 31.9, 20.32, 8803., 55.56, 5.792203*^6, 136.52, 42.3, 19.677, 
  12.325, 46682.515, 0.2, 114.767, 6.41, 19.3, 18.8, "", 2.5, 80.9, 0.94}, 
 {"DNK", "Europe", "Denmark", "2021-05-23", 274204., 838., 1000., 2509., 1., 
  0.857, 47340.192, 144.677, 172.646, 433.169, 0.173, 0.148, 1., 35., 6.043, 
  139., 23.998, "", "", 2.768, 0.478, 133409., 3.1268256*^7, 5398.336, 
  23.033, 171940., 29.685, 0.006, 171.9, "tests performed", 3.053485*^6, 
  1.870389*^6, 1.183096*^6, 28725., 50231., 52.72, 32.29, 20.43, 8672., 
  55.56, 5.792203*^6, 136.52, 42.3, 19.677, 12.325, 46682.515, 0.2, 114.767, 
  6.41, 19.3, 18.8, "", 2.5, 80.9, 0.94}, {"DNK", "Europe", "Denmark", 
  "2021-05-24", 275139., 935., 1014.143, 2510., 1., 0.857, 47501.616, 
  161.424, 175.088, 433.341, 0.173, 0.148, 1., 37., 6.388, 143., 24.688, "", 
  "", "", "", 148016., 3.1416272*^7, 5423.89, 25.554, 164065., 28.325, 0.006, 
  161.8, "tests performed", 3.086571*^6, 1.893768*^6, 1.192803*^6, 33086., 
  46216., 53.29, 32.7, 20.59, 7979., 55.56, 5.792203*^6, 136.52, 42.3, 
  19.677, 12.325, 46682.515, 0.2, 114.767, 6.41, 19.3, 18.8, "", 2.5, 80.9, 
  0.94}, {"DNK", "Europe", "Denmark", "2021-05-25", 275935., 796., 997., 
  2511., 1., 1., 47639.042, 137.426, 172.128, 433.514, 0.173, 0.173, 0.99, 
  36., 6.215, 148., 25.552, "", "", "", "", 171119., 3.1587391*^7, 5453.433, 
  29.543, 162935., 28.13, 0.006, 163.4, "tests performed", 3.142865*^6, 
  1.937197*^6, 1.205668*^6, 56294., 45642., 54.26, 33.44, 20.82, 7880., 
  55.56, 5.792203*^6, 136.52, 42.3, 19.677, 12.325, 46682.515, 0.2, 114.767, 
  6.41, 19.3, 18.8, "", 2.5, 80.9, 0.94}, {"DNK", "Europe", "Denmark", 
  "2021-05-26", 277011., 1076., 994.857, 2512., 1., 0.857, 47824.809, 
  185.767, 171.758, 433.686, 0.173, 0.148, 0.99, "", "", "", "", "", "", "", 
  "", 151518., 3.1738909*^7, 5479.592, 26.159, 159468., 27.531, 0.006, 160.3, 
  "tests performed", 3.202356*^6, 1.984582*^6, 1.217774*^6, 59491., 46374., 
  55.29, 34.26, 21.02, 8006., 55.56, 5.792203*^6, 136.52, 42.3, 19.677, 
  12.325, 46682.515, 0.2, 114.767, 6.41, 19.3, 18.8, "", 2.5, 80.9, 0.94}, 
 {"DNK", "Europe", "Denmark", "2021-05-27", 278136., 1125., 982.143, 2512., 
  0., 0.714, 48019.035, 194.227, 169.563, 433.686, 0., 0.123, 0.99, "", "", 
  "", "", "", "", "", "", 200631., 3.193954*^7, 5514.23, 34.638, 157504., 
  27.192, 0.006, 160.4, "tests performed", 3.264028*^6, 2.03387*^6, 
  1.230158*^6, 61672., 47365., 56.35, 35.11, 21.24, 8177., 55.56, 
  5.792203*^6, 136.52, 42.3, 19.677, 12.325, 46682.515, 0.2, 114.767, 6.41, 
  19.3, 18.8, "", 2.5, 80.9, 0.94}, {"DNK", "Europe", "Denmark", 
  "2021-05-28", 279139., 1003., 932.286, 2513., 1., 0.857, 48192.199, 
  173.164, 160.955, 433.859, 0.173, 0.148, 0.98, "", "", "", "", "", "", "", 
  "", 152513., 3.2092053*^7, 5540.561, 26.331, 152831., 26.386, 0.006, 163.9, 
  "tests performed", 3.314755*^6, 2.074879*^6, 1.239876*^6, 50727., 46825., 
  57.23, 35.82, 21.41, 8084., 55.56, 5.792203*^6, 136.52, 42.3, 19.677, 
  12.325, 46682.515, 0.2, 114.767, 6.41, 19.3, 18.8, "", 2.5, 80.9, 0.94}, 
 {"DNK", "Europe", "Denmark", "2021-05-29", 280183., 1044., 973.857, 2517., 
  4., 1.286, 48372.441, 180.242, 168.132, 434.55, 0.691, 0.222, 0.98, "", "", 
  "", "", "", "", "", "", 94191., 3.2186244*^7, 5556.823, 16.262, 150200., 
  25.931, 0.006, 154.2, "tests performed", 3.349767*^6, 2.104684*^6, 
  1.245083*^6, 35012., 46430., 57.83, 36.34, 21.5, 8016., 55.56, 5.792203*^6, 
  136.52, 42.3, 19.677, 12.325, 46682.515, 0.2, 114.767, 6.41, 19.3, 18.8, 
  "", 2.5, 80.9, 0.94}, {"DNK", "Europe", "Denmark", "2021-05-30", 281141., 
  958., 991., 2517., 0., 1.143, 48537.836, 165.395, 171.092, 434.55, 0., 
  0.197, 0.98, "", "", "", "", "", "", 2.87, 0.496, 122759., 3.2309003*^7, 
  5578.016, 21.194, 148678., 25.669, 0.007, 150., "tests performed", 
  3.382529*^6, 2.130489*^6, 1.25204*^6, 32762., 47006., 58.4, 36.78, 21.62, 
  8115., 55.56, 5.792203*^6, 136.52, 42.3, 19.677, 12.325, 46682.515, 0.2, 
  114.767, 6.41, 19.3, 18.8, "", 2.5, 80.9, 0.94}, 
 {"DNK", "Europe", "Denmark", "2021-05-31", 281985., 844., 978., 2517., 0., 
  1., 48683.549, 145.713, 168.848, 434.55, 0., 0.173, 0.97, "", "", "", "", 
  "", "", "", "", 149509., 3.2458512*^7, 5603.828, 25.812, 148891., 25.705, 
  0.007, 152.2, "tests performed", 3.440126*^6, 2.166588*^6, 1.273538*^6, 
  57597., 50508., 59.39, 37.41, 21.99, 8720., 55.56, 5.792203*^6, 136.52, 
  42.3, 19.677, 12.325, 46682.515, 0.2, 114.767, 6.41, 19.3, 18.8, "", 2.5, 
  80.9, 0.94}, {"DNK", "Europe", "Denmark", "2021-06-01", 282896., 911., 
  994.429, 2517., 0., 0.857, 48840.83, 157.28, 171.684, 434.55, 0., 0.148, 
  0.96, "", "", "", "", "", "", "", "", 129100., 3.2587612*^7, 5626.117, 
  22.289, 142889., 24.669, 0.007, 143.7, "tests performed", 3.497456*^6, 
  2.206259*^6, 1.291197*^6, 57330., 50656., 60.38, 38.09, 22.29, 8746., 
  55.56, 5.792203*^6, 136.52, 42.3, 19.677, 12.325, 46682.515, 0.2, 114.767, 
  6.41, 19.3, 18.8, "", 2.5, 80.9, 0.94}, {"DNK", "Europe", "Denmark", 
  "2021-06-02", 283852., 956., 977.286, 2517., 0., 0.714, 49005.879, 165.049, 
  168.724, 434.55, 0., 0.123, 0.94, "", "", "", "", "", "", "", "", 139394., 
  3.2727006*^7, 5650.183, 24.066, 141157., 24.37, 0.007, 144.4, 
  "tests performed", 3.55737*^6, 2.248821*^6, 1.308549*^6, 59914., 50716., 
  61.42, 38.82, 22.59, 8756., 55.56, 5.792203*^6, 136.52, 42.3, 19.677, 
  12.325, 46682.515, 0.2, 114.767, 6.41, 19.3, 18.8, "", 2.5, 80.9, 0.94}, 
 {"DNK", "Europe", "Denmark", "2021-06-03", 284888., 1036., 964.571, 2518., 
  1., 0.857, 49184.74, 178.861, 166.529, 434.722, 0.173, 0.148, 0.93, "", "", 
  "", "", "", "", "", "", 189206., 3.2916212*^7, 5682.848, 32.666, 139525., 
  24.088, 0.007, 144.6, "tests performed", 3.617266*^6, 2.285012*^6, 
  1.332254*^6, 59896., 50463., 62.45, 39.45, 23., 8712., 55.56, 5.792203*^6, 
  136.52, 42.3, 19.677, 12.325, 46682.515, 0.2, 114.767, 6.41, 19.3, 18.8, 
  "", 2.5, 80.9, 0.94}, {"DNK", "Europe", "Denmark", "2021-06-04", 285823., 
  935., 954.857, 2518., 0., 0.714, 49346.164, 161.424, 164.852, 434.722, 0., 
  0.123, 0.92, "", "", "", "", "", "", "", "", 141722., 3.3057934*^7, 
  5707.316, 24.468, 137983., 23.822, 0.007, 144.5, "tests performed", 
  3.672788*^6, 2.326391*^6, 1.346397*^6, 55522., 51148., 63.41, 40.16, 23.24, 
  8830., 55.56, 5.792203*^6, 136.52, 42.3, 19.677, 12.325, 46682.515, 0.2, 
  114.767, 6.41, 19.3, 18.8, "", 2.5, 80.9, 0.94}, 
 {"DNK", "Europe", "Denmark", "2021-06-05", 286420., 597., 891., 2519., 1., 
  0.286, 49449.234, 103.07, 153.827, 434.895, 0.173, 0.049, 0.92, "", "", "", 
  "", "", "", "", "", 77938., 3.3135872*^7, 5720.772, 13.456, 135661., 
  23.421, 0.007, 152.3, "tests performed", 3.715284*^6, 2.361373*^6, 
  1.353911*^6, 42496., 52217., 64.14, 40.77, 23.37, 9015., "", 5.792203*^6, 
  136.52, 42.3, 19.677, 12.325, 46682.515, 0.2, 114.767, 6.41, 19.3, 18.8, 
  "", 2.5, 80.9, 0.94}, {"DNK", "Europe", "Denmark", "2021-06-06", 287275., 
  855., 876.286, 2519., 0., 0.286, 49596.846, 147.612, 151.287, 434.895, 0., 
  0.049, 0.92, "", "", "", "", "", "", "", "", "", "", "", "", "", "", "", 
  "", "", 3.760386*^6, 2.391327*^6, 1.369059*^6, 45102., 53980., 64.92, 
  41.29, 23.64, 9319., "", 5.792203*^6, 136.52, 42.3, 19.677, 12.325, 
  46682.515, 0.2, 114.767, 6.41, 19.3, 18.8, "", 2.5, 80.9, 0.94}, 
 {"DNK", "Europe", "Denmark", "2021-06-07", 287735., 460., 821.429, 2521., 
  2., 0.571, 49676.263, 79.417, 141.816, 435.24, 0.345, 0.099, "", "", "", 
  "", "", "", "", "", "", "", "", "", "", "", "", "", "", "", "", "", "", "", 
  "", "", "", "", "", "", 5.792203*^6, 136.52, 42.3, 19.677, 12.325, 
  46682.515, 0.2, 114.767, 6.41, 19.3, 18.8, "", 2.5, 80.9, 0.94}, 
 {"DJI", "Africa", "Djibouti", "2020-03-18", 1., 1., "", "", "", "", 1.012, 
  1.012, "", "", "", "", "", "", "", "", "", "", "", "", "", "", "", "", "", 
  "", "", "", "", "", "", "", "", "", "", "", "", "", "", 22.22, 988002., 
  41.285, 25.4, 4.213, 2.38, 2705.406, 22.5, 258.037, 6.05, 1.7, 24.5, "", 
  1.4, 67.11, 0.524}, {"DJI", "Africa", "Djibouti", "2020-03-19", 1., 0., "", 
  "", "", "", 1.012, 0., "", "", "", "", "", "", "", "", "", "", "", "", "", 
  "", "", "", "", "", "", "", "", "", "", "", "", "", "", "", "", "", "", 
  33.33, 988002., 41.285, 25.4, 4.213, 2.38, 2705.406, 22.5, 258.037, 6.05, 
  1.7, 24.5, "", 1.4, 67.11, 0.524}, {"DJI", "Africa", "Djibouti", 
  "2020-03-20", 1., 0., "", "", "", "", 1.012, 0., "", "", "", "", "", "", 
  "", "", "", "", "", "", "", "", "", "", "", "", "", "", "", "", "", "", "", 
  "", "", "", "", "", "", 33.33, 988002., 41.285, 25.4, 4.213, 2.38, 
  2705.406, 22.5, 258.037, 6.05, 1.7, 24.5, "", 1.4, 67.11, 0.524}, 
 {"DJI", "Africa", "Djibouti", "2020-03-21", 1., 0., "", "", "", "", 1.012, 
  0., "", "", "", "", "", "", "", "", "", "", "", "", "", "", "", "", "", "", 
  "", "", "", "", "", "", "", "", "", "", "", "", "", 33.33, 988002., 41.285, 
  25.4, 4.213, 2.38, 2705.406, 22.5, 258.037, 6.05, 1.7, 24.5, "", 1.4, 
  67.11, 0.524}, {"DJI", "Africa", "Djibouti", "2020-03-22", 1., 0., "", "", 
  "", "", 1.012, 0., "", "", "", "", "", "", "", "", "", "", "", "", "", "", 
  "", "", "", "", "", "", "", "", "", "", "", "", "", "", "", "", "", 46.3, 
  988002., 41.285, 25.4, 4.213, 2.38, 2705.406, 22.5, 258.037, 6.05, 1.7, 
  24.5, "", 1.4, 67.11, 0.524}, {"DJI", "Africa", "Djibouti", "2020-03-23", 
  3., 2., 0.429, "", "", 0., 3.036, 2.024, 0.434, "", "", 0., "", "", "", "", 
  "", "", "", "", "", "", "", "", "", "", "", "", "", "", "", "", "", "", "", 
  "", "", "", "", 94.44, 988002., 41.285, 25.4, 4.213, 2.38, 2705.406, 22.5, 
  258.037, 6.05, 1.7, 24.5, "", 1.4, 67.11, 0.524}, 
 {"DJI", "Africa", "Djibouti", "2020-03-24", 3., 0., 0.429, "", "", 0., 
  3.036, 0., 0.434, "", "", 0., "", "", "", "", "", "", "", "", "", "", "", 
  "", "", "", "", "", "", "", "", "", "", "", "", "", "", "", "", 94.44, 
  988002., 41.285, 25.4, 4.213, 2.38, 2705.406, 22.5, 258.037, 6.05, 1.7, 
  24.5, "", 1.4, 67.11, 0.524}, {"DJI", "Africa", "Djibouti", "2020-03-25", 
  11., 8., 1.429, "", "", 0., 11.134, 8.097, 1.446, "", "", 0., "", "", "", 
  "", "", "", "", "", "", "", "", "", "", "", "", "", "", "", "", "", "", "", 
  "", "", "", "", "", 94.44, 988002., 41.285, 25.4, 4.213, 2.38, 2705.406, 
  22.5, 258.037, 6.05, 1.7, 24.5, "", 1.4, 67.11, 0.524}, 
 {"DJI", "Africa", "Djibouti", "2020-03-26", 11., 0., 1.429, "", "", 0., 
  11.134, 0., 1.446, "", "", 0., "", "", "", "", "", "", "", "", "", "", "", 
  "", "", "", "", "", "", "", "", "", "", "", "", "", "", "", "", 94.44, 
  988002., 41.285, 25.4, 4.213, 2.38, 2705.406, 22.5, 258.037, 6.05, 1.7, 
  24.5, "", 1.4, 67.11, 0.524}, {"DJI", "Africa", "Djibouti", "2020-03-27", 
  12., 1., 1.571, "", "", 0., 12.146, 1.012, 1.591, "", "", 0., "", "", "", 
  "", "", "", "", "", "", "", "", "", "", "", "", "", "", "", "", "", "", "", 
  "", "", "", "", "", 94.44, 988002., 41.285, 25.4, 4.213, 2.38, 2705.406, 
  22.5, 258.037, 6.05, 1.7, 24.5, "", 1.4, 67.11, 0.524}, 
 {"DJI", "Africa", "Djibouti", "2020-03-28", 14., 2., 1.857, "", "", 0., 
  14.17, 2.024, 1.88, "", "", 0., "", "", "", "", "", "", "", "", "", "", "", 
  "", "", "", "", "", "", "", "", "", "", "", "", "", "", "", "", 94.44, 
  988002., 41.285, 25.4, 4.213, 2.38, 2705.406, 22.5, 258.037, 6.05, 1.7, 
  24.5, "", 1.4, 67.11, 0.524}, {"DJI", "Africa", "Djibouti", "2020-03-29", 
  18., 4., 2.429, "", "", 0., 18.219, 4.049, 2.458, "", "", 0., "", "", "", 
  "", "", "", "", "", "", "", "", "", "", "", "", "", "", "", "", "", "", "", 
  "", "", "", "", "", 94.44, 988002., 41.285, 25.4, 4.213, 2.38, 2705.406, 
  22.5, 258.037, 6.05, 1.7, 24.5, "", 1.4, 67.11, 0.524}, 
 {"DJI", "Africa", "Djibouti", "2020-03-30", 18., 0., 2.143, "", "", 0., 
  18.219, 0., 2.169, "", "", 0., "", "", "", "", "", "", "", "", "", "", "", 
  "", "", "", "", "", "", "", "", "", "", "", "", "", "", "", "", 94.44, 
  988002., 41.285, 25.4, 4.213, 2.38, 2705.406, 22.5, 258.037, 6.05, 1.7, 
  24.5, "", 1.4, 67.11, 0.524}, {"DJI", "Africa", "Djibouti", "2020-03-31", 
  30., 12., 3.857, "", "", 0., 30.364, 12.146, 3.904, "", "", 0., "", "", "", 
  "", "", "", "", "", "", "", "", "", "", "", "", "", "", "", "", "", "", "", 
  "", "", "", "", "", 94.44, 988002., 41.285, 25.4, 4.213, 2.38, 2705.406, 
  22.5, 258.037, 6.05, 1.7, 24.5, "", 1.4, 67.11, 0.524}, 
 {"DJI", "Africa", "Djibouti", "2020-04-01", 33., 3., 3.143, "", "", 0., 
  33.401, 3.036, 3.181, "", "", 0., "", "", "", "", "", "", "", "", "", "", 
  "", "", "", "", "", "", "", "", "", "", "", "", "", "", "", "", "", 94.44, 
  988002., 41.285, 25.4, 4.213, 2.38, 2705.406, 22.5, 258.037, 6.05, 1.7, 
  24.5, "", 1.4, 67.11, 0.524}, {"DJI", "Africa", "Djibouti", "2020-04-02", 
  40., 7., 4.143, "", "", 0., 40.486, 7.085, 4.193, "", "", 0., "", "", "", 
  "", "", "", "", "", "", "", "", "", "", "", "", "", "", "", "", "", "", "", 
  "", "", "", "", "", 94.44, 988002., 41.285, 25.4, 4.213, 2.38, 2705.406, 
  22.5, 258.037, 6.05, 1.7, 24.5, "", 1.4, 67.11, 0.524}, 
 {"DJI", "Africa", "Djibouti", "2020-04-03", 49., 9., 5.286, "", "", 0., 
  49.595, 9.109, 5.35, "", "", 0., "", "", "", "", "", "", "", "", "", "", 
  "", "", "", "", "", "", "", "", "", "", "", "", "", "", "", "", "", 94.44, 
  988002., 41.285, 25.4, 4.213, 2.38, 2705.406, 22.5, 258.037, 6.05, 1.7, 
  24.5, "", 1.4, 67.11, 0.524}, {"DJI", "Africa", "Djibouti", "2020-04-04", 
  50., 1., 5.143, "", "", 0., 50.607, 1.012, 5.205, "", "", 0., "", "", "", 
  "", "", "", "", "", "", "", "", "", "", "", "", "", "", "", "", "", "", "", 
  "", "", "", "", "", 94.44, 988002., 41.285, 25.4, 4.213, 2.38, 2705.406, 
  22.5, 258.037, 6.05, 1.7, 24.5, "", 1.4, 67.11, 0.524}, 
 {"DJI", "Africa", "Djibouti", "2020-04-05", 59., 9., 5.857, "", "", 0., 
  59.716, 9.109, 5.928, "", "", 0., "", "", "", "", "", "", "", "", "", "", 
  "", "", "", "", "", "", "", "", "", "", "", "", "", "", "", "", "", 94.44, 
  988002., 41.285, 25.4, 4.213, 2.38, 2705.406, 22.5, 258.037, 6.05, 1.7, 
  24.5, "", 1.4, 67.11, 0.524}, {"DJI", "Africa", "Djibouti", "2020-04-06", 
  90., 31., 10.286, "", "", 0., 91.093, 31.376, 10.411, "", "", 0., "", "", 
  "", "", "", "", "", "", "", "", "", "", "", "", "", "", "", "", "", "", "", 
  "", "", "", "", "", "", 94.44, 988002., 41.285, 25.4, 4.213, 2.38, 
  2705.406, 22.5, 258.037, 6.05, 1.7, 24.5, "", 1.4, 67.11, 0.524}, 
 {"DJI", "Africa", "Djibouti", "2020-04-07", 90., 0., 8.571, "", "", 0., 
  91.093, 0., 8.676, "", "", 0., "", "", "", "", "", "", "", "", "", "", "", 
  "", "", "", "", "", "", "", "", "", "", "", "", "", "", "", "", 94.44, 
  988002., 41.285, 25.4, 4.213, 2.38, 2705.406, 22.5, 258.037, 6.05, 1.7, 
  24.5, "", 1.4, 67.11, 0.524}, {"DJI", "Africa", "Djibouti", "2020-04-08", 
  135., 45., 14.571, "", "", 0., 136.639, 45.546, 14.748, "", "", 0., "", "", 
  "", "", "", "", "", "", "", "", "", "", "", "", "", "", "", "", "", "", "", 
  "", "", "", "", "", "", 94.44, 988002., 41.285, 25.4, 4.213, 2.38, 
  2705.406, 22.5, 258.037, 6.05, 1.7, 24.5, "", 1.4, 67.11, 0.524}, 
 {"DJI", "Africa", "Djibouti", "2020-04-09", 135., 0., 13.571, "", "", 0., 
  136.639, 0., 13.736, "", "", 0., 1.66, "", "", "", "", "", "", "", "", "", 
  "", "", "", "", "", "", "", "", "", "", "", "", "", "", "", "", "", 94.44, 
  988002., 41.285, 25.4, 4.213, 2.38, 2705.406, 22.5, 258.037, 6.05, 1.7, 
  24.5, "", 1.4, 67.11, 0.524}, {"DJI", "Africa", "Djibouti", "2020-04-10", 
  150., 15., 14.429, 1., 1., 0.143, 151.822, 15.182, 14.604, 1.012, 1.012, 
  0.145, 1.68, "", "", "", "", "", "", "", "", "", "", "", "", "", "", "", 
  "", "", "", "", "", "", "", "", "", "", "", 94.44, 988002., 41.285, 25.4, 
  4.213, 2.38, 2705.406, 22.5, 258.037, 6.05, 1.7, 24.5, "", 1.4, 67.11, 
  0.524}, {"DJI", "Africa", "Djibouti", "2020-04-11", 187., 37., 19.571, 2., 
  1., 0.286, 189.271, 37.449, 19.809, 2.024, 1.012, 0.289, 1.72, "", "", "", 
  "", "", "", "", "", "", "", "", "", "", "", "", "", "", "", "", "", "", "", 
  "", "", "", "", 94.44, 988002., 41.285, 25.4, 4.213, 2.38, 2705.406, 22.5, 
  258.037, 6.05, 1.7, 24.5, "", 1.4, 67.11, 0.524}, 
 {"DJI", "Africa", "Djibouti", "2020-04-12", 214., 27., 22.143, 2., 0., 
  0.286, 216.599, 27.328, 22.412, 2.024, 0., 0.289, 1.73, "", "", "", "", "", 
  "", "", "", "", "", "", "", "", "", "", "", "", "", "", "", "", "", "", "", 
  "", "", 94.44, 988002., 41.285, 25.4, 4.213, 2.38, 2705.406, 22.5, 258.037, 
  6.05, 1.7, 24.5, "", 1.4, 67.11, 0.524}, {"DJI", "Africa", "Djibouti", 
  "2020-04-13", 298., 84., 29.714, 2., 0., 0.286, 301.619, 85.02, 30.075, 
  2.024, 0., 0.289, 1.76, "", "", "", "", "", "", "", "", "", "", "", "", "", 
  "", "", "", "", "", "", "", "", "", "", "", "", "", 94.44, 988002., 41.285, 
  25.4, 4.213, 2.38, 2705.406, 22.5, 258.037, 6.05, 1.7, 24.5, "", 1.4, 
  67.11, 0.524}, {"DJI", "Africa", "Djibouti", "2020-04-14", 363., 65., 39., 
  2., 0., 0.286, 367.408, 65.789, 39.474, 2.024, 0., 0.289, 1.73, "", "", "", 
  "", "", "", "", "", "", "", "", "", "", "", "", "", "", "", "", "", "", "", 
  "", "", "", "", 94.44, 988002., 41.285, 25.4, 4.213, 2.38, 2705.406, 22.5, 
  258.037, 6.05, 1.7, 24.5, "", 1.4, 67.11, 0.524}, 
 {"DJI", "Africa", "Djibouti", "2020-04-15", 435., 72., 42.857, 2., 0., 
  0.286, 440.283, 72.874, 43.378, 2.024, 0., 0.289, 1.7, "", "", "", "", "", 
  "", "", "", "", "", "", "", "", "", "", "", "", "", "", "", "", "", "", "", 
  "", "", 94.44, 988002., 41.285, 25.4, 4.213, 2.38, 2705.406, 22.5, 258.037, 
  6.05, 1.7, 24.5, "", 1.4, 67.11, 0.524}, {"DJI", "Africa", "Djibouti", 
  "2020-04-16", 591., 156., 65.143, 2., 0., 0.286, 598.177, 157.894, 65.934, 
  2.024, 0., 0.289, 1.65, "", "", "", "", "", "", "", "", "", "", "", "", "", 
  "", "", "", "", "", "", "", "", "", "", "", "", "", 94.44, 988002., 41.285, 
  25.4, 4.213, 2.38, 2705.406, 22.5, 258.037, 6.05, 1.7, 24.5, "", 1.4, 
  67.11, 0.524}, {"DJI", "Africa", "Djibouti", "2020-04-17", 732., 141., 
  83.143, 2., 0., 0.143, 740.889, 142.712, 84.153, 2.024, 0., 0.145, 1.55, 
  "", "", "", "", "", "", "", "", "", "", "", "", "", "", "", "", "", "", "", 
  "", "", "", "", "", "", "", 94.44, 988002., 41.285, 25.4, 4.213, 2.38, 
  2705.406, 22.5, 258.037, 6.05, 1.7, 24.5, "", 1.4, 67.11, 0.524}, 
 {"DJI", "Africa", "Djibouti", "2020-04-18", 732., 0., 77.857, 2., 0., 0., 
  740.889, 0., 78.803, 2.024, 0., 0., 1.42, "", "", "", "", "", "", "", "", 
  "", "", "", "", "", "", "", "", "", "", "", "", "", "", "", "", "", "", 
  94.44, 988002., 41.285, 25.4, 4.213, 2.38, 2705.406, 22.5, 258.037, 6.05, 
  1.7, 24.5, "", 1.4, 67.11, 0.524}, {"DJI", "Africa", "Djibouti", 
  "2020-04-19", 846., 114., 90.286, 2., 0., 0., 856.274, 115.384, 91.382, 
  2.024, 0., 0., 1.32, "", "", "", "", "", "", "", "", "", "", "", "", "", 
  "", "", "", "", "", "", "", "", "", "", "", "", "", 94.44, 988002., 41.285, 
  25.4, 4.213, 2.38, 2705.406, 22.5, 258.037, 6.05, 1.7, 24.5, "", 1.4, 
  67.11, 0.524}, {"DJI", "Africa", "Djibouti", "2020-04-20", 846., 0., 
  78.286, 2., 0., 0., 856.274, 0., 79.236, 2.024, 0., 0., 1.2, "", "", "", 
  "", "", "", "", "", "", "", "", "", "", "", "", "", "", "", "", "", "", "", 
  "", "", "", "", 94.44, 988002., 41.285, 25.4, 4.213, 2.38, 2705.406, 22.5, 
  258.037, 6.05, 1.7, 24.5, "", 1.4, 67.11, 0.524}, 
 {"DJI", "Africa", "Djibouti", "2020-04-21", 945., 99., 83.143, 2., 0., 0., 
  956.476, 100.202, 84.153, 2.024, 0., 0., 1.12, "", "", "", "", "", "", "", 
  "", "", "", "", "", "", "", "", "", "", "", "", "", "", "", "", "", "", "", 
  94.44, 988002., 41.285, 25.4, 4.213, 2.38, 2705.406, 22.5, 258.037, 6.05, 
  1.7, 24.5, "", 1.4, 67.11, 0.524}, {"DJI", "Africa", "Djibouti", 
  "2020-04-22", 974., 29., 77., 2., 0., 0., 985.828, 29.352, 77.935, 2.024, 
  0., 0., 1.03, "", "", "", "", "", "", "", "", "", "", "", "", "", "", "", 
  "", "", "", "", "", "", "", "", "", "", "", 94.44, 988002., 41.285, 25.4, 
  4.213, 2.38, 2705.406, 22.5, 258.037, 6.05, 1.7, 24.5, "", 1.4, 67.11, 
  0.524}, {"DJI", "Africa", "Djibouti", "2020-04-23", 986., 12., 56.429, 2., 
  0., 0., 997.974, 12.146, 57.114, 2.024, 0., 0., 0.96, "", "", "", "", "", 
  "", "", "", "", "", "", "", "", "", "", "", "", "", "", "", "", "", "", "", 
  "", "", 94.44, 988002., 41.285, 25.4, 4.213, 2.38, 2705.406, 22.5, 258.037, 
  6.05, 1.7, 24.5, "", 1.4, 67.11, 0.524}, {"DJI", "Africa", "Djibouti", 
  "2020-04-24", 999., 13., 38.143, 2., 0., 0., 1011.132, 13.158, 38.606, 
  2.024, 0., 0., 0.9, "", "", "", "", "", "", "", "", "", "", "", "", "", "", 
  "", "", "", "", "", "", "", "", "", "", "", "", 94.44, 988002., 41.285, 
  25.4, 4.213, 2.38, 2705.406, 22.5, 258.037, 6.05, 1.7, 24.5, "", 1.4, 
  67.11, 0.524}, {"DJI", "Africa", "Djibouti", "2020-04-25", 1008., 9., 
  39.429, 2., 0., 0., 1020.241, 9.109, 39.907, 2.024, 0., 0., 0.85, "", "", 
  "", "", "", "", "", "", "", "", "", "", "", "", "", "", "", "", "", "", "", 
  "", "", "", "", "", 94.44, 988002., 41.285, 25.4, 4.213, 2.38, 2705.406, 
  22.5, 258.037, 6.05, 1.7, 24.5, "", 1.4, 67.11, 0.524}, 
 {"DJI", "Africa", "Djibouti", "2020-04-26", 1023., 15., 25.286, 2., 0., 0., 
  1035.423, 15.182, 25.593, 2.024, 0., 0., 0.82, "", "", "", "", "", "", "", 
  "", "", "", "", "", "", "", "", "", "", "", "", "", "", "", "", "", "", "", 
  94.44, 988002., 41.285, 25.4, 4.213, 2.38, 2705.406, 22.5, 258.037, 6.05, 
  1.7, 24.5, "", 1.4, 67.11, 0.524}, {"DJI", "Africa", "Djibouti", 
  "2020-04-27", 1035., 12., 27., 2., 0., 0., 1047.569, 12.146, 27.328, 2.024, 
  0., 0., 0.79, "", "", "", "", "", "", "", "", "", "", "", "", "", "", "", 
  "", "", "", "", "", "", "", "", "", "", "", 94.44, 988002., 41.285, 25.4, 
  4.213, 2.38, 2705.406, 22.5, 258.037, 6.05, 1.7, 24.5, "", 1.4, 67.11, 
  0.524}, {"DJI", "Africa", "Djibouti", "2020-04-28", 1072., 37., 18.143, 2., 
  0., 0., 1085.018, 37.449, 18.363, 2.024, 0., 0., 0.78, "", "", "", "", "", 
  "", "", "", "", "", "", "", "", "", "", "", "", "", "", "", "", "", "", "", 
  "", "", 94.44, 988002., 41.285, 25.4, 4.213, 2.38, 2705.406, 22.5, 258.037, 
  6.05, 1.7, 24.5, "", 1.4, 67.11, 0.524}, {"DJI", "Africa", "Djibouti", 
  "2020-04-29", 1077., 5., 14.714, 2., 0., 0., 1090.079, 5.061, 14.893, 
  2.024, 0., 0., 0.76, "", "", "", "", "", "", "", "", "", "", "", "", "", 
  "", "", "", "", "", "", "", "", "", "", "", "", "", 94.44, 988002., 41.285, 
  25.4, 4.213, 2.38, 2705.406, 22.5, 258.037, 6.05, 1.7, 24.5, "", 1.4, 
  67.11, 0.524}, {"DJI", "Africa", "Djibouti", "2020-04-30", 1089., 12., 
  14.714, 2., 0., 0., 1102.224, 12.146, 14.893, 2.024, 0., 0., 0.77, "", "", 
  "", "", "", "", "", "", "", "", "", "", "", "", "", "", "", "", "", "", "", 
  "", "", "", "", "", 94.44, 988002., 41.285, 25.4, 4.213, 2.38, 2705.406, 
  22.5, 258.037, 6.05, 1.7, 24.5, "", 1.4, 67.11, 0.524}, 
 {"DJI", "Africa", "Djibouti", "2020-05-01", 1097., 8., 14., 2., 0., 0., 
  1110.322, 8.097, 14.17, 2.024, 0., 0., 0.78, "", "", "", "", "", "", "", 
  "", "", "", "", "", "", "", "", "", "", "", "", "", "", "", "", "", "", "", 
  94.44, 988002., 41.285, 25.4, 4.213, 2.38, 2705.406, 22.5, 258.037, 6.05, 
  1.7, 24.5, "", 1.4, 67.11, 0.524}, {"DJI", "Africa", "Djibouti", 
  "2020-05-02", 1112., 15., 14.857, 2., 0., 0., 1125.504, 15.182, 15.038, 
  2.024, 0., 0., 0.79, "", "", "", "", "", "", "", "", "", "", "", "", "", 
  "", "", "", "", "", "", "", "", "", "", "", "", "", 94.44, 988002., 41.285, 
  25.4, 4.213, 2.38, 2705.406, 22.5, 258.037, 6.05, 1.7, 24.5, "", 1.4, 
  67.11, 0.524}, {"DJI", "Africa", "Djibouti", "2020-05-03", 1112., 0., 
  12.714, 2., 0., 0., 1125.504, 0., 12.869, 2.024, 0., 0., 0.81, "", "", "", 
  "", "", "", "", "", "", "", "", "", "", "", "", "", "", "", "", "", "", "", 
  "", "", "", "", 94.44, 988002., 41.285, 25.4, 4.213, 2.38, 2705.406, 22.5, 
  258.037, 6.05, 1.7, 24.5, "", 1.4, 67.11, 0.524}, 
 {"DJI", "Africa", "Djibouti", "2020-05-04", 1116., 4., 11.571, 2., 0., 0., 
  1129.552, 4.049, 11.712, 2.024, 0., 0., 0.84, "", "", "", "", "", "", "", 
  "", "", "", "", "", "", "", "", "", "", "", "", "", "", "", "", "", "", "", 
  94.44, 988002., 41.285, 25.4, 4.213, 2.38, 2705.406, 22.5, 258.037, 6.05, 
  1.7, 24.5, "", 1.4, 67.11, 0.524}, {"DJI", "Africa", "Djibouti", 
  "2020-05-05", 1120., 4., 6.857, 2., 0., 0., 1133.601, 4.049, 6.94, 2.024, 
  0., 0., 0.89, "", "", "", "", "", "", "", "", "", "", "", "", "", "", "", 
  "", "", "", "", "", "", "", "", "", "", "", 94.44, 988002., 41.285, 25.4, 
  4.213, 2.38, 2705.406, 22.5, 258.037, 6.05, 1.7, 24.5, "", 1.4, 67.11, 
  0.524}, {"DJI", "Africa", "Djibouti", "2020-05-06", 1124., 4., 6.714, 3., 
  1., 0.143, 1137.65, 4.049, 6.796, 3.036, 1.012, 0.145, 0.97, "", "", "", 
  "", "", "", "", "", "", "", "", "", "", "", "", "", "", "", "", "", "", "", 
  "", "", "", "", 94.44, 988002., 41.285, 25.4, 4.213, 2.38, 2705.406, 22.5, 
  258.037, 6.05, 1.7, 24.5, "", 1.4, 67.11, 0.524}, 
 {"DJI", "Africa", "Djibouti", "2020-05-07", 1133., 9., 6.286, 3., 0., 0.143, 
  1146.759, 9.109, 6.362, 3.036, 0., 0.145, 1.06, "", "", "", "", "", "", "", 
  "", "", "", "", "", "", "", "", "", "", "", "", "", "", "", "", "", "", "", 
  94.44, 988002., 41.285, 25.4, 4.213, 2.38, 2705.406, 22.5, 258.037, 6.05, 
  1.7, 24.5, "", 1.4, 67.11, 0.524}, {"DJI", "Africa", "Djibouti", 
  "2020-05-08", 1135., 2., 5.429, 3., 0., 0.143, 1148.783, 2.024, 5.494, 
  3.036, 0., 0.145, 1.17, "", "", "", "", "", "", "", "", "", "", "", "", "", 
  "", "", "", "", "", "", "", "", "", "", "", "", "", 94.44, 988002., 41.285, 
  25.4, 4.213, 2.38, 2705.406, 22.5, 258.037, 6.05, 1.7, 24.5, "", 1.4, 
  67.11, 0.524}, {"DJI", "Africa", "Djibouti", "2020-05-09", 1189., 54., 11., 
  3., 0., 0.143, 1203.439, 54.656, 11.134, 3.036, 0., 0.145, 1.29, "", "", 
  "", "", "", "", "", "", "", "", "", "", "", "", "", "", "", "", "", "", "", 
  "", "", "", "", "", 94.44, 988002., 41.285, 25.4, 4.213, 2.38, 2705.406, 
  22.5, 258.037, 6.05, 1.7, 24.5, "", 1.4, 67.11, 0.524}, 
 {"DJI", "Africa", "Djibouti", "2020-05-10", 1210., 21., 14., 3., 0., 0.143, 
  1224.694, 21.255, 14.17, 3.036, 0., 0.145, 1.32, "", "", "", "", "", "", 
  "", "", "", "", "", "", "", "", "", "", "", "", "", "", "", "", "", "", "", 
  "", 94.44, 988002., 41.285, 25.4, 4.213, 2.38, 2705.406, 22.5, 258.037, 
  6.05, 1.7, 24.5, "", 1.4, 67.11, 0.524}, {"DJI", "Africa", "Djibouti", 
  "2020-05-11", 1227., 17., 15.857, 3., 0., 0.143, 1241.9, 17.206, 16.05, 
  3.036, 0., 0.145, 1.36, "", "", "", "", "", "", "", "", "", "", "", "", "", 
  "", "", "", "", "", "", "", "", "", "", "", "", "", 94.44, 988002., 41.285, 
  25.4, 4.213, 2.38, 2705.406, 22.5, 258.037, 6.05, 1.7, 24.5, "", 1.4, 
  67.11, 0.524}, {"DJI", "Africa", "Djibouti", "2020-05-12", 1256., 29., 
  19.429, 3., 0., 0.143, 1271.252, 29.352, 19.665, 3.036, 0., 0.145, 1.41, 
  "", "", "", "", "", "", "", "", "", "", "", "", "", "", "", "", "", "", "", 
  "", "", "", "", "", "", "", 94.44, 988002., 41.285, 25.4, 4.213, 2.38, 
  2705.406, 22.5, 258.037, 6.05, 1.7, 24.5, "", 1.4, 67.11, 0.524}, 
 {"DJI", "Africa", "Djibouti", "2020-05-13", 1268., 12., 20.571, 3., 0., 0., 
  1283.398, 12.146, 20.821, 3.036, 0., 0., 1.46, "", "", "", "", "", "", "", 
  "", "", "", "", "", "", "", "", "", "", "", "", "", "", "", "", "", "", "", 
  94.44, 988002., 41.285, 25.4, 4.213, 2.38, 2705.406, 22.5, 258.037, 6.05, 
  1.7, 24.5, "", 1.4, 67.11, 0.524}, {"DJI", "Africa", "Djibouti", 
  "2020-05-14", 1284., 16., 21.571, 3., 0., 0., 1299.593, 16.194, 21.833, 
  3.036, 0., 0., 1.54, "", "", "", "", "", "", "", "", "", "", "", "", "", 
  "", "", "", "", "", "", "", "", "", "", "", "", "", 94.44, 988002., 41.285, 
  25.4, 4.213, 2.38, 2705.406, 22.5, 258.037, 6.05, 1.7, 24.5, "", 1.4, 
  67.11, 0.524}, {"DJI", "Africa", "Djibouti", "2020-05-15", 1309., 25., 
  24.857, 4., 1., 0.143, 1324.896, 25.304, 25.159, 4.049, 1.012, 0.145, 1.64, 
  "", "", "", "", "", "", "", "", "", "", "", "", "", "", "", "", "", "", "", 
  "", "", "", "", "", "", "", 94.44, 988002., 41.285, 25.4, 4.213, 2.38, 
  2705.406, 22.5, 258.037, 6.05, 1.7, 24.5, "", 1.4, 67.11, 0.524}, 
 {"DJI", "Africa", "Djibouti", "2020-05-16", 1331., 22., 20.286, 4., 0., 
  0.143, 1347.163, 22.267, 20.532, 4.049, 0., 0.145, 1.73, "", "", "", "", 
  "", "", "", "", "", "", "", "", "", "", "", "", "", "", "", "", "", "", "", 
  "", "", "", 94.44, 988002., 41.285, 25.4, 4.213, 2.38, 2705.406, 22.5, 
  258.037, 6.05, 1.7, 24.5, "", 1.4, 67.11, 0.524}, 
 {"DJI", "Africa", "Djibouti", "2020-05-17", 1401., 70., 27.286, 4., 0., 
  0.143, 1418.013, 70.85, 27.617, 4.049, 0., 0.145, 1.84, "", "", "", "", "", 
  "", "", "", "", "", "", "", "", "", "", "", "", "", "", "", "", "", "", "", 
  "", "", 59.26, 988002., 41.285, 25.4, 4.213, 2.38, 2705.406, 22.5, 258.037, 
  6.05, 1.7, 24.5, "", 1.4, 67.11, 0.524}, {"DJI", "Africa", "Djibouti", 
  "2020-05-18", 1518., 117., 41.571, 7., 3., 0.571, 1536.434, 118.421, 
  42.076, 7.085, 3.036, 0.578, 1.9, "", "", "", "", "", "", "", "", "", "", 
  "", "", "", "", "", "", "", "", "", "", "", "", "", "", "", "", 59.26, 
  988002., 41.285, 25.4, 4.213, 2.38, 2705.406, 22.5, 258.037, 6.05, 1.7, 
  24.5, "", 1.4, 67.11, 0.524}, {"DJI", "Africa", "Djibouti", "2020-05-19", 
  1618., 100., 51.714, 7., 0., 0.571, 1637.649, 101.214, 52.342, 7.085, 0., 
  0.578, 1.91, "", "", "", "", "", "", "", "", "", "", "", "", "", "", "", 
  "", "", "", "", "", "", "", "", "", "", "", 59.26, 988002., 41.285, 25.4, 
  4.213, 2.38, 2705.406, 22.5, 258.037, 6.05, 1.7, 24.5, "", 1.4, 67.11, 
  0.524}, {"DJI", "Africa", "Djibouti", "2020-05-20", 1828., 210., 80., 9., 
  2., 0.857, 1850.199, 212.55, 80.971, 9.109, 2.024, 0.868, 1.9, "", "", "", 
  "", "", "", "", "", "", "", "", "", "", "", "", "", "", "", "", "", "", "", 
  "", "", "", "", 59.26, 988002., 41.285, 25.4, 4.213, 2.38, 2705.406, 22.5, 
  258.037, 6.05, 1.7, 24.5, "", 1.4, 67.11, 0.524}, 
 {"DJI", "Africa", "Djibouti", "2020-05-21", 2047., 219., 109., 10., 1., 1., 
  2071.858, 221.659, 110.324, 10.121, 1.012, 1.012, 1.84, "", "", "", "", "", 
  "", "", "", "", "", "", "", "", "", "", "", "", "", "", "", "", "", "", "", 
  "", "", 59.26, 988002., 41.285, 25.4, 4.213, 2.38, 2705.406, 22.5, 258.037, 
  6.05, 1.7, 24.5, "", 1.4, 67.11, 0.524}, {"DJI", "Africa", "Djibouti", 
  "2020-05-22", 2270., 223., 137.286, 10., 0., 0.857, 2297.566, 225.708, 
  138.953, 10.121, 0., 0.868, 1.75, "", "", "", "", "", "", "", "", "", "", 
  "", "", "", "", "", "", "", "", "", "", "", "", "", "", "", "", 59.26, 
  988002., 41.285, 25.4, 4.213, 2.38, 2705.406, 22.5, 258.037, 6.05, 1.7, 
  24.5, "", 1.4, 67.11, 0.524}, {"DJI", "Africa", "Djibouti", "2020-05-23", 
  2270., 0., 134.143, 10., 0., 0.857, 2297.566, 0., 135.772, 10.121, 0., 
  0.868, 1.63, "", "", "", "", "", "", "", "", "", "", "", "", "", "", "", 
  "", "", "", "", "", "", "", "", "", "", "", 59.26, 988002., 41.285, 25.4, 
  4.213, 2.38, 2705.406, 22.5, 258.037, 6.05, 1.7, 24.5, "", 1.4, 67.11, 
  0.524}, {"DJI", "Africa", "Djibouti", "2020-05-24", 2270., 0., 124.143, 
  10., 0., 0.857, 2297.566, 0., 125.65, 10.121, 0., 0.868, 1.55, "", "", "", 
  "", "", "", "", "", "", "", "", "", "", "", "", "", "", "", "", "", "", "", 
  "", "", "", "", 59.26, 988002., 41.285, 25.4, 4.213, 2.38, 2705.406, 22.5, 
  258.037, 6.05, 1.7, 24.5, "", 1.4, 67.11, 0.524}, 
 {"DJI", "Africa", "Djibouti", "2020-05-25", 2468., 198., 135.714, 14., 4., 
  1., 2497.971, 200.404, 137.362, 14.17, 4.049, 1.012, 1.51, "", "", "", "", 
  "", "", "", "", "", "", "", "", "", "", "", "", "", "", "", "", "", "", "", 
  "", "", "", 59.26, 988002., 41.285, 25.4, 4.213, 2.38, 2705.406, 22.5, 
  258.037, 6.05, 1.7, 24.5, "", 1.4, 67.11, 0.524}, 
 {"DJI", "Africa", "Djibouti", "2020-05-26", 2468., 0., 121.429, 14., 0., 1., 
  2497.971, 0., 122.903, 14.17, 0., 1.012, 1.46, "", "", "", "", "", "", "", 
  "", "", "", "", "", "", "", "", "", "", "", "", "", "", "", "", "", "", "", 
  59.26, 988002., 41.285, 25.4, 4.213, 2.38, 2705.406, 22.5, 258.037, 6.05, 
  1.7, 24.5, "", 1.4, 67.11, 0.524}, {"DJI", "Africa", "Djibouti", 
  "2020-05-27", 2697., 229., 124.143, 18., 4., 1.286, 2729.752, 231.781, 
  125.65, 18.219, 4.049, 1.301, 1.45, "", "", "", "", "", "", "", "", "", "", 
  "", "", "", "", "", "", "", "", "", "", "", "", "", "", "", "", 59.26, 
  988002., 41.285, 25.4, 4.213, 2.38, 2705.406, 22.5, 258.037, 6.05, 1.7, 
  24.5, "", 1.4, 67.11, 0.524}, {"DJI", "Africa", "Djibouti", "2020-05-28", 
  2914., 217., 123.857, 20., 2., 1.429, 2949.387, 219.635, 125.361, 20.243, 
  2.024, 1.446, 1.41, "", "", "", "", "", "", "", "", "", "", "", "", "", "", 
  "", "", "", "", "", "", "", "", "", "", "", "", 59.26, 988002., 41.285, 
  25.4, 4.213, 2.38, 2705.406, 22.5, 258.037, 6.05, 1.7, 24.5, "", 1.4, 
  67.11, 0.524}, {"DJI", "Africa", "Djibouti", "2020-05-29", 2914., 0., 92., 
  20., 0., 1.429, 2949.387, 0., 93.117, 20.243, 0., 1.446, 1.35, "", "", "", 
  "", "", "", "", "", "", "", "", "", "", "", "", "", "", "", "", "", "", "", 
  "", "", "", "", 59.26, 988002., 41.285, 25.4, 4.213, 2.38, 2705.406, 22.5, 
  258.037, 6.05, 1.7, 24.5, "", 1.4, 67.11, 0.524}, 
 {"DJI", "Africa", "Djibouti", "2020-05-30", 3194., 280., 132., 22., 2., 
  1.714, 3232.787, 283.4, 133.603, 22.267, 2.024, 1.735, 1.32, "", "", "", 
  "", "", "", "", "", "", "", "", "", "", "", "", "", "", "", "", "", "", "", 
  "", "", "", "", 59.26, 988002., 41.285, 25.4, 4.213, 2.38, 2705.406, 22.5, 
  258.037, 6.05, 1.7, 24.5, "", 1.4, 67.11, 0.524}, 
 {"DJI", "Africa", "Djibouti", "2020-05-31", 3354., 160., 154.857, 24., 2., 
  2., 3394.73, 161.943, 156.738, 24.291, 2.024, 2.024, 1.26, "", "", "", "", 
  "", "", "", "", "", "", "", "", "", "", "", "", "", "", "", "", "", "", "", 
  "", "", "", 59.26, 988002., 41.285, 25.4, 4.213, 2.38, 2705.406, 22.5, 
  258.037, 6.05, 1.7, 24.5, "", 1.4, 67.11, 0.524}, 
 {"DJI", "Africa", "Djibouti", "2020-06-01", 3569., 215., 157.286, 24., 0., 
  1.429, 3612.341, 217.611, 159.196, 24.291, 0., 1.446, 1.18, "", "", "", "", 
  "", "", "", "", "", "", "", "", "", "", "", "", "", "", "", "", "", "", "", 
  "", "", "", 59.26, 988002., 41.285, 25.4, 4.213, 2.38, 2705.406, 22.5, 
  258.037, 6.05, 1.7, 24.5, "", 1.4, 67.11, 0.524}, 
 {"DJI", "Africa", "Djibouti", "2020-06-02", 3779., 210., 187.286, 25., 1., 
  1.571, 3824.891, 212.55, 189.56, 25.304, 1.012, 1.591, 1.11, "", "", "", 
  "", "", "", "", "", "", "", "", "", "", "", "", "", "", "", "", "", "", "", 
  "", "", "", "", 59.26, 988002., 41.285, 25.4, 4.213, 2.38, 2705.406, 22.5, 
  258.037, 6.05, 1.7, 24.5, "", 1.4, 67.11, 0.524}, 
 {"DJI", "Africa", "Djibouti", "2020-06-03", 3935., 156., 176.857, 26., 1., 
  1.143, 3982.785, 157.894, 179.005, 26.316, 1.012, 1.157, 1.03, "", "", "", 
  "", "", "", "", "", "", "", "", "", "", "", "", "", "", "", "", "", "", "", 
  "", "", "", "", 59.26, 988002., 41.285, 25.4, 4.213, 2.38, 2705.406, 22.5, 
  258.037, 6.05, 1.7, 24.5, "", 1.4, 67.11, 0.524}, 
 {"DJI", "Africa", "Djibouti", "2020-06-04", 4054., 119., 162.857, 26., 0., 
  0.857, 4103.231, 120.445, 164.835, 26.316, 0., 0.868, 0.96, "", "", "", "", 
  "", "", "", "", "", "", "", "", "", "", "", "", "", "", "", "", "", "", "", 
  "", "", "", 59.26, 988002., 41.285, 25.4, 4.213, 2.38, 2705.406, 22.5, 
  258.037, 6.05, 1.7, 24.5, "", 1.4, 67.11, 0.524}, 
 {"DJI", "Africa", "Djibouti", "2020-06-05", 4123., 69., 172.714, 26., 0., 
  0.857, 4173.068, 69.838, 174.812, 26.316, 0., 0.868, 0.89, "", "", "", "", 
  "", "", "", "", "", "", "", "", "", "", "", "", "", "", "", "", "", "", "", 
  "", "", "", 59.26, 988002., 41.285, 25.4, 4.213, 2.38, 2705.406, 22.5, 
  258.037, 6.05, 1.7, 24.5, "", 1.4, 67.11, 0.524}, 
 {"DJI", "Africa", "Djibouti", "2020-06-06", 4169., 46., 139.286, 26., 0., 
  0.571, 4219.627, 46.559, 140.977, 26.316, 0., 0.578, 0.82, "", "", "", "", 
  "", "", "", "", "", "", "", "", "", "", "", "", "", "", "", "", "", "", "", 
  "", "", "", 59.26, 988002., 41.285, 25.4, 4.213, 2.38, 2705.406, 22.5, 
  258.037, 6.05, 1.7, 24.5, "", 1.4, 67.11, 0.524}, 
 {"DJI", "Africa", "Djibouti", "2020-06-07", 4207., 38., 121.857, 28., 2., 
  0.571, 4258.089, 38.461, 123.337, 28.34, 2.024, 0.578, 0.76, "", "", "", 
  "", "", "", "", "", "", "", "", "", "", "", "", "", "", "", "", "", "", "", 
  "", "", "", "", 59.26, 988002., 41.285, 25.4, 4.213, 2.38, 2705.406, 22.5, 
  258.037, 6.05, 1.7, 24.5, "", 1.4, 67.11, 0.524}, 
 {"DJI", "Africa", "Djibouti", "2020-06-08", 4278., 71., 101.286, 31., 3., 
  1., 4329.951, 71.862, 102.516, 31.376, 3.036, 1.012, 0.71, "", "", "", "", 
  "", "", "", "", "", "", "", "", "", "", "", "", "", "", "", "", "", "", "", 
  "", "", "", 59.26, 988002., 41.285, 25.4, 4.213, 2.38, 2705.406, 22.5, 
  258.037, 6.05, 1.7, 24.5, "", 1.4, 67.11, 0.524}, 
 {"DJI", "Africa", "Djibouti", "2020-06-09", 4331., 53., 78.857, 34., 3., 
  1.286, 4383.594, 53.644, 79.815, 34.413, 3.036, 1.301, 0.67, "", "", "", 
  "", "", "", "", "", "", "", "", "", "", "", "", "", "", "", "", "", "", "", 
  "", "", "", "", 59.26, 988002., 41.285, 25.4, 4.213, 2.38, 2705.406, 22.5, 
  258.037, 6.05, 1.7, 24.5, "", 1.4, 67.11, 0.524}, 
 {"DJI", "Africa", "Djibouti", "2020-06-10", 4373., 42., 62.571, 34., 0., 
  1.143, 4426.104, 42.51, 63.331, 34.413, 0., 1.157, 0.63, "", "", "", "", 
  "", "", "", "", "", "", "", "", "", "", "", "", "", "", "", "", "", "", "", 
  "", "", "", 59.26, 988002., 41.285, 25.4, 4.213, 2.38, 2705.406, 22.5, 
  258.037, 6.05, 1.7, 24.5, "", 1.4, 67.11, 0.524}, 
 {"DJI", "Africa", "Djibouti", "2020-06-11", 4398., 25., 49.143, 37., 3., 
  1.571, 4451.408, 25.304, 49.74, 37.449, 3.036, 1.591, 0.61, "", "", "", "", 
  "", "", "", "", "", "", "", "", "", "", "", "", "", "", "", "", "", "", "", 
  "", "", "", 59.26, 988002., 41.285, 25.4, 4.213, 2.38, 2705.406, 22.5, 
  258.037, 6.05, 1.7, 24.5, "", 1.4, 67.11, 0.524}, 
 {"DJI", "Africa", "Djibouti", "2020-06-12", 4441., 43., 45.429, 38., 1., 
  1.714, 4494.93, 43.522, 45.98, 38.461, 1.012, 1.735, 0.59, "", "", "", "", 
  "", "", "", "", "", "", "", "", "", "", "", "", "", "", "", "", "", "", "", 
  "", "", "", 59.26, 988002., 41.285, 25.4, 4.213, 2.38, 2705.406, 22.5, 
  258.037, 6.05, 1.7, 24.5, "", 1.4, 67.11, 0.524}, 
 {"DJI", "Africa", "Djibouti", "2020-06-13", 4449., 8., 40., 41., 3., 2.143, 
  4503.027, 8.097, 40.486, 41.498, 3.036, 2.169, 0.56, "", "", "", "", "", 
  "", "", "", "", "", "", "", "", "", "", "", "", "", "", "", "", "", "", "", 
  "", "", 59.26, 988002., 41.285, 25.4, 4.213, 2.38, 2705.406, 22.5, 258.037, 
  6.05, 1.7, 24.5, "", 1.4, 67.11, 0.524}, {"DJI", "Africa", "Djibouti", 
  "2020-06-14", 4465., 16., 36.857, 43., 2., 2.143, 4519.222, 16.194, 37.305, 
  43.522, 2.024, 2.169, 0.54, "", "", "", "", "", "", "", "", "", "", "", "", 
  "", "", "", "", "", "", "", "", "", "", "", "", "", "", 59.26, 988002., 
  41.285, 25.4, 4.213, 2.38, 2705.406, 22.5, 258.037, 6.05, 1.7, 24.5, "", 
  1.4, 67.11, 0.524}, {"DJI", "Africa", "Djibouti", "2020-06-15", 4501., 36., 
  31.857, 43., 0., 1.714, 4555.659, 36.437, 32.244, 43.522, 0., 1.735, 0.53, 
  "", "", "", "", "", "", "", "", "", "", "", "", "", "", "", "", "", "", "", 
  "", "", "", "", "", "", "", 59.26, 988002., 41.285, 25.4, 4.213, 2.38, 
  2705.406, 22.5, 258.037, 6.05, 1.7, 24.5, "", 1.4, 67.11, 0.524}, 
 {"DJI", "Africa", "Djibouti", "2020-06-16", 4539., 38., 29.714, 43., 0., 
  1.286, 4594.12, 38.461, 30.075, 43.522, 0., 1.301, 0.52, "", "", "", "", 
  "", "", "", "", "", "", "", "", "", "", "", "", "", "", "", "", "", "", "", 
  "", "", "", 59.26, 988002., 41.285, 25.4, 4.213, 2.38, 2705.406, 22.5, 
  258.037, 6.05, 1.7, 24.5, "", 1.4, 67.11, 0.524}, 
 {"DJI", "Africa", "Djibouti", "2020-06-17", 4545., 6., 24.571, 43., 0., 
  1.286, 4600.193, 6.073, 24.87, 43.522, 0., 1.301, 0.51, "", "", "", "", "", 
  "", "", "", "", "", "", "", "", "", "", "", "", "", "", "", "", "", "", "", 
  "", "", 59.26, 988002., 41.285, 25.4, 4.213, 2.38, 2705.406, 22.5, 258.037, 
  6.05, 1.7, 24.5, "", 1.4, 67.11, 0.524}, {"DJI", "Africa", "Djibouti", 
  "2020-06-18", 4557., 12., 22.714, 43., 0., 0.857, 4612.339, 12.146, 22.99, 
  43.522, 0., 0.868, 0.51, "", "", "", "", "", "", "", "", "", "", "", "", 
  "", "", "", "", "", "", "", "", "", "", "", "", "", "", 59.26, 988002., 
  41.285, 25.4, 4.213, 2.38, 2705.406, 22.5, 258.037, 6.05, 1.7, 24.5, "", 
  1.4, 67.11, 0.524}, {"DJI", "Africa", "Djibouti", "2020-06-19", 4565., 8., 
  17.714, 45., 2., 1., 4620.436, 8.097, 17.929, 45.546, 2.024, 1.012, 0.52, 
  "", "", "", "", "", "", "", "", "", "", "", "", "", "", "", "", "", "", "", 
  "", "", "", "", "", "", "", 59.26, 988002., 41.285, 25.4, 4.213, 2.38, 
  2705.406, 22.5, 258.037, 6.05, 1.7, 24.5, "", 1.4, 67.11, 0.524}, 
 {"DJI", "Africa", "Djibouti", "2020-06-20", 4565., 0., 16.571, 45., 0., 
  0.571, 4620.436, 0., 16.773, 45.546, 0., 0.578, 0.53, "", "", "", "", "", 
  "", "", "", "", "", "", "", "", "", "", "", "", "", "", "", "", "", "", "", 
  "", "", 59.26, 988002., 41.285, 25.4, 4.213, 2.38, 2705.406, 22.5, 258.037, 
  6.05, 1.7, 24.5, "", 1.4, 67.11, 0.524}, {"DJI", "Africa", "Djibouti", 
  "2020-06-21", 4582., 17., 16.714, 45., 0., 0.286, 4637.642, 17.206, 16.917, 
  45.546, 0., 0.289, 0.54, "", "", "", "", "", "", "", "", "", "", "", "", 
  "", "", "", "", "", "", "", "", "", "", "", "", "", "", 59.26, 988002., 
  41.285, 25.4, 4.213, 2.38, 2705.406, 22.5, 258.037, 6.05, 1.7, 24.5, "", 
  1.4, 67.11, 0.524}, {"DJI", "Africa", "Djibouti", "2020-06-22", 4599., 17., 
  14., 48., 3., 0.714, 4654.849, 17.206, 14.17, 48.583, 3.036, 0.723, 0.55, 
  "", "", "", "", "", "", "", "", "", "", "", "", "", "", "", "", "", "", "", 
  "", "", "", "", "", "", "", 59.26, 988002., 41.285, 25.4, 4.213, 2.38, 
  2705.406, 22.5, 258.037, 6.05, 1.7, 24.5, "", 1.4, 67.11, 0.524}, 
 {"DJI", "Africa", "Djibouti", "2020-06-23", 4617., 18., 11.143, 49., 1., 
  0.857, 4673.067, 18.219, 11.278, 49.595, 1.012, 0.868, 0.57, "", "", "", 
  "", "", "", "", "", "", "", "", "", "", "", "", "", "", "", "", "", "", "", 
  "", "", "", "", 59.26, 988002., 41.285, 25.4, 4.213, 2.38, 2705.406, 22.5, 
  258.037, 6.05, 1.7, 24.5, "", 1.4, 67.11, 0.524}, 
 {"DJI", "Africa", "Djibouti", "2020-06-24", 4630., 13., 12.143, 52., 3., 
  1.286, 4686.225, 13.158, 12.29, 52.631, 3.036, 1.301, 0.59, "", "", "", "", 
  "", "", "", "", "", "", "", "", "", "", "", "", "", "", "", "", "", "", "", 
  "", "", "", 59.26, 988002., 41.285, 25.4, 4.213, 2.38, 2705.406, 22.5, 
  258.037, 6.05, 1.7, 24.5, "", 1.4, 67.11, 0.524}, 
 {"DJI", "Africa", "Djibouti", "2020-06-25", 4635., 5., 11.143, 52., 0., 
  1.286, 4691.286, 5.061, 11.278, 52.631, 0., 1.301, 0.62, "", "", "", "", 
  "", "", "", "", "", "", "", "", "", "", "", "", "", "", "", "", "", "", "", 
  "", "", "", 59.26, 988002., 41.285, 25.4, 4.213, 2.38, 2705.406, 22.5, 
  258.037, 6.05, 1.7, 24.5, "", 1.4, 67.11, 0.524}, 
 {"DJI", "Africa", "Djibouti", "2020-06-26", 4643., 8., 11.143, 52., 0., 1., 
  4699.383, 8.097, 11.278, 52.631, 0., 1.012, 0.65, "", "", "", "", "", "", 
  "", "", "", "", "", "", "", "", "", "", "", "", "", "", "", "", "", "", "", 
  "", 59.26, 988002., 41.285, 25.4, 4.213, 2.38, 2705.406, 22.5, 258.037, 
  6.05, 1.7, 24.5, "", 1.4, 67.11, 0.524}, {"DJI", "Africa", "Djibouti", 
  "2020-06-27", 4643., 0., 11.143, 52., 0., 1., 4699.383, 0., 11.278, 52.631, 
  0., 1.012, 0.69, "", "", "", "", "", "", "", "", "", "", "", "", "", "", 
  "", "", "", "", "", "", "", "", "", "", "", "", 59.26, 988002., 41.285, 
  25.4, 4.213, 2.38, 2705.406, 22.5, 258.037, 6.05, 1.7, 24.5, "", 1.4, 
  67.11, 0.524}, {"DJI", "Africa", "Djibouti", "2020-06-28", 4643., 0., 
  8.714, 52., 0., 1., 4699.383, 0., 8.82, 52.631, 0., 1.012, 0.73, "", "", 
  "", "", "", "", "", "", "", "", "", "", "", "", "", "", "", "", "", "", "", 
  "", "", "", "", "", 59.26, 988002., 41.285, 25.4, 4.213, 2.38, 2705.406, 
  22.5, 258.037, 6.05, 1.7, 24.5, "", 1.4, 67.11, 0.524}, 
 {"DJI", "Africa", "Djibouti", "2020-06-29", 4656., 13., 8.143, 53., 1., 
  0.714, 4712.541, 13.158, 8.242, 53.644, 1.012, 0.723, 0.8, "", "", "", "", 
  "", "", "", "", "", "", "", "", "", "", "", "", "", "", "", "", "", "", "", 
  "", "", "", 59.26, 988002., 41.285, 25.4, 4.213, 2.38, 2705.406, 22.5, 
  258.037, 6.05, 1.7, 24.5, "", 1.4, 67.11, 0.524}, 
 {"DJI", "Africa", "Djibouti", "2020-06-30", 4682., 26., 9.286, 54., 1., 
  0.714, 4738.857, 26.316, 9.398, 54.656, 1.012, 0.723, 0.87, "", "", "", "", 
  "", "", "", "", "", "", "", "", "", "", "", "", "", "", "", "", "", "", "", 
  "", "", "", 59.26, 988002., 41.285, 25.4, 4.213, 2.38, 2705.406, 22.5, 
  258.037, 6.05, 1.7, 24.5, "", 1.4, 67.11, 0.524}, 
 {"DJI", "Africa", "Djibouti", "2020-07-01", 4704., 22., 10.571, 55., 1., 
  0.429, 4761.124, 22.267, 10.7, 55.668, 1.012, 0.434, 0.91, "", "", "", "", 
  "", "", "", "", "", "", "", "", "", "", "", "", "", "", "", "", "", "", "", 
  "", "", "", 59.26, 988002., 41.285, 25.4, 4.213, 2.38, 2705.406, 22.5, 
  258.037, 6.05, 1.7, 24.5, "", 1.4, 67.11, 0.524}, 
 {"DJI", "Africa", "Djibouti", "2020-07-02", 4715., 11., 11.429, 55., 0., 
  0.429, 4772.258, 11.134, 11.567, 55.668, 0., 0.434, 0.95, "", "", "", "", 
  "", "", "", "", "", "", "", "", "", "", "", "", "", "", "", "", "", "", "", 
  "", "", "", 59.26, 988002., 41.285, 25.4, 4.213, 2.38, 2705.406, 22.5, 
  258.037, 6.05, 1.7, 24.5, "", 1.4, 67.11, 0.524}, 
 {"DJI", "Africa", "Djibouti", "2020-07-03", 4736., 21., 13.286, 55., 0., 
  0.429, 4793.513, 21.255, 13.447, 55.668, 0., 0.434, 1., "", "", "", "", "", 
  "", "", "", "", "", "", "", "", "", "", "", "", "", "", "", "", "", "", "", 
  "", "", 59.26, 988002., 41.285, 25.4, 4.213, 2.38, 2705.406, 22.5, 258.037, 
  6.05, 1.7, 24.5, "", 1.4, 67.11, 0.524}, {"DJI", "Africa", "Djibouti", 
  "2020-07-04", 4736., 0., 13.286, 55., 0., 0.429, 4793.513, 0., 13.447, 
  55.668, 0., 0.434, 1.04, "", "", "", "", "", "", "", "", "", "", "", "", 
  "", "", "", "", "", "", "", "", "", "", "", "", "", "", 59.26, 988002., 
  41.285, 25.4, 4.213, 2.38, 2705.406, 22.5, 258.037, 6.05, 1.7, 24.5, "", 
  1.4, 67.11, 0.524}, {"DJI", "Africa", "Djibouti", "2020-07-05", 4792., 56., 
  21.286, 55., 0., 0.429, 4850.193, 56.68, 21.544, 55.668, 0., 0.434, 1.09, 
  "", "", "", "", "", "", "", "", "", "", "", "", "", "", "", "", "", "", "", 
  "", "", "", "", "", "", "", 59.26, 988002., 41.285, 25.4, 4.213, 2.38, 
  2705.406, 22.5, 258.037, 6.05, 1.7, 24.5, "", 1.4, 67.11, 0.524}, 
 {"DJI", "Africa", "Djibouti", "2020-07-06", 4822., 30., 23.714, 55., 0., 
  0.286, 4880.557, 30.364, 24.002, 55.668, 0., 0.289, 1.07, "", "", "", "", 
  "", "", "", "", "", "", "", "", "", "", "", "", "", "", "", "", "", "", "", 
  "", "", "", 59.26, 988002., 41.285, 25.4, 4.213, 2.38, 2705.406, 22.5, 
  258.037, 6.05, 1.7, 24.5, "", 1.4, 67.11, 0.524}, 
 {"DJI", "Africa", "Djibouti", "2020-07-07", 4878., 56., 28., 55., 0., 0.143, 
  4937.237, 56.68, 28.34, 55.668, 0., 0.145, 1.05, "", "", "", "", "", "", 
  "", "", "", "", "", "", "", "", "", "", "", "", "", "", "", "", "", "", "", 
  "", 59.26, 988002., 41.285, 25.4, 4.213, 2.38, 2705.406, 22.5, 258.037, 
  6.05, 1.7, 24.5, "", 1.4, 67.11, 0.524}, {"DJI", "Africa", "Djibouti", 
  "2020-07-08", 4889., 11., 26.429, 55., 0., 0., 4948.371, 11.134, 26.75, 
  55.668, 0., 0., 1., "", "", "", "", "", "", "", "", "", "", "", "", "", "", 
  "", "", "", "", "", "", "", "", "", "", "", "", 59.26, 988002., 41.285, 
  25.4, 4.213, 2.38, 2705.406, 22.5, 258.037, 6.05, 1.7, 24.5, "", 1.4, 
  67.11, 0.524}, {"DJI", "Africa", "Djibouti", "2020-07-09", 4955., 66., 
  34.286, 56., 1., 0.143, 5015.172, 66.801, 34.702, 56.68, 1.012, 0.145, 
  0.97, "", "", "", "", "", "", "", "", "", "", "", "", "", "", "", "", "", 
  "", "", "", "", "", "", "", "", "", 59.26, 988002., 41.285, 25.4, 4.213, 
  2.38, 2705.406, 22.5, 258.037, 6.05, 1.7, 24.5, "", 1.4, 67.11, 0.524}, 
 {"DJI", "Africa", "Djibouti", "2020-07-10", 4968., 13., 33.143, 56., 0., 
  0.143, 5028.33, 13.158, 33.545, 56.68, 0., 0.145, 0.89, "", "", "", "", "", 
  "", "", "", "", "", "", "", "", "", "", "", "", "", "", "", "", "", "", "", 
  "", "", 59.26, 988002., 41.285, 25.4, 4.213, 2.38, 2705.406, 22.5, 258.037, 
  6.05, 1.7, 24.5, "", 1.4, 67.11, 0.524}, {"DJI", "Africa", "Djibouti", 
  "2020-07-11", 4968., 0., 33.143, 56., 0., 0.143, 5028.33, 0., 33.545, 
  56.68, 0., 0.145, 0.81, "", "", "", "", "", "", "", "", "", "", "", "", "", 
  "", "", "", "", "", "", "", "", "", "", "", "", "", 59.26, 988002., 41.285, 
  25.4, 4.213, 2.38, 2705.406, 22.5, 258.037, 6.05, 1.7, 24.5, "", 1.4, 
  67.11, 0.524}, {"DJI", "Africa", "Djibouti", "2020-07-12", 4972., 4., 
  25.714, 56., 0., 0.143, 5032.378, 4.049, 26.027, 56.68, 0., 0.145, 0.75, 
  "", "", "", "", "", "", "", "", "", "", "", "", "", "", "", "", "", "", "", 
  "", "", "", "", "", "", "", 59.26, 988002., 41.285, 25.4, 4.213, 2.38, 
  2705.406, 22.5, 258.037, 6.05, 1.7, 24.5, "", 1.4, 67.11, 0.524}, 
 {"DJI", "Africa", "Djibouti", "2020-07-13", 4977., 5., 22.143, 56., 0., 
  0.143, 5037.439, 5.061, 22.412, 56.68, 0., 0.145, 0.7, "", "", "", "", "", 
  "", "", "", "", "", "", "", "", "", "", "", "", "", "", "", "", "", "", "", 
  "", "", 59.26, 988002., 41.285, 25.4, 4.213, 2.38, 2705.406, 22.5, 258.037, 
  6.05, 1.7, 24.5, "", 1.4, 67.11, 0.524}, {"DJI", "Africa", "Djibouti", 
  "2020-07-14", 4979., 2., 14.429, 56., 0., 0.143, 5039.463, 2.024, 14.604, 
  56.68, 0., 0.145, 0.67, "", "", "", "", "", "", "", "", "", "", "", "", "", 
  "", "", "", "", "", "", "", "", "", "", "", "", "", 59.26, 988002., 41.285, 
  25.4, 4.213, 2.38, 2705.406, 22.5, 258.037, 6.05, 1.7, 24.5, "", 1.4, 
  67.11, 0.524}, {"DJI", "Africa", "Djibouti", "2020-07-15", 4985., 6., 
  13.714, 56., 0., 0.143, 5045.536, 6.073, 13.881, 56.68, 0., 0.145, 0.66, 
  "", "", "", "", "", "", "", "", "", "", "", "", "", "", "", "", "", "", "", 
  "", "", "", "", "", "", "", 59.26, 988002., 41.285, 25.4, 4.213, 2.38, 
  2705.406, 22.5, 258.037, 6.05, 1.7, 24.5, "", 1.4, 67.11, 0.524}, 
 {"DJI", "Africa", "Djibouti", "2020-07-16", 4993., 8., 5.429, 56., 0., 0., 
  5053.633, 8.097, 5.494, 56.68, 0., 0., 0.67, "", "", "", "", "", "", "", 
  "", "", "", "", "", "", "", "", "", "", "", "", "", "", "", "", "", "", "", 
  59.26, 988002., 41.285, 25.4, 4.213, 2.38, 2705.406, 22.5, 258.037, 6.05, 
  1.7, 24.5, "", 1.4, 67.11, 0.524}, {"DJI", "Africa", "Djibouti", 
  "2020-07-17", 5003., 10., 5., 56., 0., 0., 5063.755, 10.121, 5.061, 56.68, 
  0., 0., 0.67, "", "", "", "", "", "", "", "", "", "", "", "", "", "", "", 
  "", "", "", "", "", "", "", "", "", "", "", 50.93, 988002., 41.285, 25.4, 
  4.213, 2.38, 2705.406, 22.5, 258.037, 6.05, 1.7, 24.5, "", 1.4, 67.11, 
  0.524}, {"DJI", "Africa", "Djibouti", "2020-07-18", 5003., 0., 5., 56., 0., 
  0., 5063.755, 0., 5.061, 56.68, 0., 0., 0.67, "", "", "", "", "", "", "", 
  "", "", "", "", "", "", "", "", "", "", "", "", "", "", "", "", "", "", "", 
  50.93, 988002., 41.285, 25.4, 4.213, 2.38, 2705.406, 22.5, 258.037, 6.05, 
  1.7, 24.5, "", 1.4, 67.11, 0.524}, {"DJI", "Africa", "Djibouti", 
  "2020-07-19", 5011., 8., 5.571, 56., 0., 0., 5071.852, 8.097, 5.639, 56.68, 
  0., 0., 0.67, "", "", "", "", "", "", "", "", "", "", "", "", "", "", "", 
  "", "", "", "", "", "", "", "", "", "", "", 50.93, 988002., 41.285, 25.4, 
  4.213, 2.38, 2705.406, 22.5, 258.037, 6.05, 1.7, 24.5, "", 1.4, 67.11, 
  0.524}, {"DJI", "Africa", "Djibouti", "2020-07-20", 5020., 9., 6.143, 56., 
  0., 0., 5080.961, 9.109, 6.217, 56.68, 0., 0., 0.67, "", "", "", "", "", 
  "", "", "", "", "", "", "", "", "", "", "", "", "", "", "", "", "", "", "", 
  "", "", 50.93, 988002., 41.285, 25.4, 4.213, 2.38, 2705.406, 22.5, 258.037, 
  6.05, 1.7, 24.5, "", 1.4, 67.11, 0.524}, {"DJI", "Africa", "Djibouti", 
  "2020-07-21", 5027., 7., 6.857, 56., 0., 0., 5088.046, 7.085, 6.94, 56.68, 
  0., 0., 0.68, "", "", "", "", "", "", "", "", "", "", "", "", "", "", "", 
  "", "", "", "", "", "", "", "", "", "", "", 50.93, 988002., 41.285, 25.4, 
  4.213, 2.38, 2705.406, 22.5, 258.037, 6.05, 1.7, 24.5, "", 1.4, 67.11, 
  0.524}, {"DJI", "Africa", "Djibouti", "2020-07-22", 5030., 3., 6.429, 58., 
  2., 0.286, 5091.083, 3.036, 6.507, 58.704, 2.024, 0.289, 0.69, "", "", "", 
  "", "", "", "", "", "", "", "", "", "", "", "", "", "", "", "", "", "", "", 
  "", "", "", "", 50.93, 988002., 41.285, 25.4, 4.213, 2.38, 2705.406, 22.5, 
  258.037, 6.05, 1.7, 24.5, "", 1.4, 67.11, 0.524}, 
 {"DJI", "Africa", "Djibouti", "2020-07-23", 5031., 1., 5.429, 58., 0., 
  0.286, 5092.095, 1.012, 5.494, 58.704, 0., 0.289, 0.72, "", "", "", "", "", 
  "", "", "", "", "", "", "", "", "", "", "", "", "", "", "", "", "", "", "", 
  "", "", 50.93, 988002., 41.285, 25.4, 4.213, 2.38, 2705.406, 22.5, 258.037, 
  6.05, 1.7, 24.5, "", 1.4, 67.11, 0.524}, {"DJI", "Africa", "Djibouti", 
  "2020-07-24", 5039., 8., 5.143, 58., 0., 0.286, 5100.192, 8.097, 5.205, 
  58.704, 0., 0.289, 0.76, "", "", "", "", "", "", "", "", "", "", "", "", 
  "", "", "", "", "", "", "", "", "", "", "", "", "", "", 50.93, 988002., 
  41.285, 25.4, 4.213, 2.38, 2705.406, 22.5, 258.037, 6.05, 1.7, 24.5, "", 
  1.4, 67.11, 0.524}, {"DJI", "Africa", "Djibouti", "2020-07-25", 5039., 0., 
  5.143, 58., 0., 0.286, 5100.192, 0., 5.205, 58.704, 0., 0.289, 0.79, "", 
  "", "", "", "", "", "", "", "", "", "", "", "", "", "", "", "", "", "", "", 
  "", "", "", "", "", "", 50.93, 988002., 41.285, 25.4, 4.213, 2.38, 
  2705.406, 22.5, 258.037, 6.05, 1.7, 24.5, "", 1.4, 67.11, 0.524}, 
 {"DJI", "Africa", "Djibouti", "2020-07-26", 5050., 11., 5.571, 58., 0., 
  0.286, 5111.326, 11.134, 5.639, 58.704, 0., 0.289, 0.82, "", "", "", "", 
  "", "", "", "", "", "", "", "", "", "", "", "", "", "", "", "", "", "", "", 
  "", "", "", 50.93, 988002., 41.285, 25.4, 4.213, 2.38, 2705.406, 22.5, 
  258.037, 6.05, 1.7, 24.5, "", 1.4, 67.11, 0.524}, 
 {"DJI", "Africa", "Djibouti", "2020-07-27", 5059., 9., 5.571, 58., 0., 
  0.286, 5120.435, 9.109, 5.639, 58.704, 0., 0.289, 0.84, "", "", "", "", "", 
  "", "", "", "", "", "", "", "", "", "", "", "", "", "", "", "", "", "", "", 
  "", "", 50.93, 988002., 41.285, 25.4, 4.213, 2.38, 2705.406, 22.5, 258.037, 
  6.05, 1.7, 24.5, "", 1.4, 67.11, 0.524}, {"DJI", "Africa", "Djibouti", 
  "2020-07-28", 5068., 9., 5.857, 58., 0., 0.286, 5129.544, 9.109, 5.928, 
  58.704, 0., 0.289, 0.86, "", "", "", "", "", "", "", "", "", "", "", "", 
  "", "", "", "", "", "", "", "", "", "", "", "", "", "", 50.93, 988002., 
  41.285, 25.4, 4.213, 2.38, 2705.406, 22.5, 258.037, 6.05, 1.7, 24.5, "", 
  1.4, 67.11, 0.524}, {"DJI", "Africa", "Djibouti", "2020-07-29", 5081., 13., 
  7.286, 58., 0., 0., 5142.702, 13.158, 7.374, 58.704, 0., 0., 0.87, "", "", 
  "", "", "", "", "", "", "", "", "", "", "", "", "", "", "", "", "", "", "", 
  "", "", "", "", "", 50.93, 988002., 41.285, 25.4, 4.213, 2.38, 2705.406, 
  22.5, 258.037, 6.05, 1.7, 24.5, "", 1.4, 67.11, 0.524}, 
 {"DJI", "Africa", "Djibouti", "2020-07-30", 5081., 0., 7.143, 58., 0., 0., 
  5142.702, 0., 7.23, 58.704, 0., 0., 0.87, "", "", "", "", "", "", "", "", 
  "", "", "", "", "", "", "", "", "", "", "", "", "", "", "", "", "", "", 
  50.93, 988002., 41.285, 25.4, 4.213, 2.38, 2705.406, 22.5, 258.037, 6.05, 
  1.7, 24.5, "", 1.4, 67.11, 0.524}, {"DJI", "Africa", "Djibouti", 
  "2020-07-31", 5084., 3., 6.429, 58., 0., 0., 5145.739, 3.036, 6.507, 
  58.704, 0., 0., 0.88, "", "", "", "", "", "", "", "", "", "", "", "", "", 
  "", "", "", "", "", "", "", "", "", "", "", "", "", 50.93, 988002., 41.285, 
  25.4, 4.213, 2.38, 2705.406, 22.5, 258.037, 6.05, 1.7, 24.5, "", 1.4, 
  67.11, 0.524}, {"DJI", "Africa", "Djibouti", "2020-08-01", 5084., 0., 
  6.429, 58., 0., 0., 5145.739, 0., 6.507, 58.704, 0., 0., 0.92, "", "", "", 
  "", "", "", "", "", "", "", "", "", "", "", "", "", "", "", "", "", "", "", 
  "", "", "", "", 50.93, 988002., 41.285, 25.4, 4.213, 2.38, 2705.406, 22.5, 
  258.037, 6.05, 1.7, 24.5, "", 1.4, 67.11, 0.524}, 
 {"DJI", "Africa", "Djibouti", "2020-08-02", 5161., 77., 15.857, 59., 1., 
  0.143, 5223.674, 77.935, 16.05, 59.716, 1.012, 0.145, 0.96, "", "", "", "", 
  "", "", "", "", "", "", "", "", "", "", "", "", "", "", "", "", "", "", "", 
  "", "", "", 50.93, 988002., 41.285, 25.4, 4.213, 2.38, 2705.406, 22.5, 
  258.037, 6.05, 1.7, 24.5, "", 1.4, 67.11, 0.524}, 
 {"DJI", "Africa", "Djibouti", "2020-08-03", 5240., 79., 25.857, 59., 0., 
  0.143, 5303.633, 79.959, 26.171, 59.716, 0., 0.145, 1., "", "", "", "", "", 
  "", "", "", "", "", "", "", "", "", "", "", "", "", "", "", "", "", "", "", 
  "", "", 50.93, 988002., 41.285, 25.4, 4.213, 2.38, 2705.406, 22.5, 258.037, 
  6.05, 1.7, 24.5, "", 1.4, 67.11, 0.524}, {"DJI", "Africa", "Djibouti", 
  "2020-08-04", 5248., 8., 25.714, 59., 0., 0.143, 5311.73, 8.097, 26.027, 
  59.716, 0., 0.145, 0.95, "", "", "", "", "", "", "", "", "", "", "", "", 
  "", "", "", "", "", "", "", "", "", "", "", "", "", "", 50.93, 988002., 
  41.285, 25.4, 4.213, 2.38, 2705.406, 22.5, 258.037, 6.05, 1.7, 24.5, "", 
  1.4, 67.11, 0.524}, {"DJI", "Africa", "Djibouti", "2020-08-05", 5330., 82., 
  35.571, 59., 0., 0.143, 5394.726, 82.996, 36.003, 59.716, 0., 0.145, 0.91, 
  "", "", "", "", "", "", "", "", "", "", "", "", "", "", "", "", "", "", "", 
  "", "", "", "", "", "", "", 50.93, 988002., 41.285, 25.4, 4.213, 2.38, 
  2705.406, 22.5, 258.037, 6.05, 1.7, 24.5, "", 1.4, 67.11, 0.524}, 
 {"DJI", "Africa", "Djibouti", "2020-08-06", 5330., 0., 35.571, 59., 0., 
  0.143, 5394.726, 0., 36.003, 59.716, 0., 0.145, 0.82, "", "", "", "", "", 
  "", "", "", "", "", "", "", "", "", "", "", "", "", "", "", "", "", "", "", 
  "", "", 50.93, 988002., 41.285, 25.4, 4.213, 2.38, 2705.406, 22.5, 258.037, 
  6.05, 1.7, 24.5, "", 1.4, 67.11, 0.524}, {"DJI", "Africa", "Djibouti", 
  "2020-08-07", 5338., 8., 36.286, 59., 0., 0.143, 5402.823, 8.097, 36.726, 
  59.716, 0., 0.145, 0.74, "", "", "", "", "", "", "", "", "", "", "", "", 
  "", "", "", "", "", "", "", "", "", "", "", "", "", "", 50.93, 988002., 
  41.285, 25.4, 4.213, 2.38, 2705.406, 22.5, 258.037, 6.05, 1.7, 24.5, "", 
  1.4, 67.11, 0.524}, {"DJI", "Africa", "Djibouti", "2020-08-08", 5338., 0., 
  36.286, 59., 0., 0.143, 5402.823, 0., 36.726, 59.716, 0., 0.145, 0.67, "", 
  "", "", "", "", "", "", "", "", "", "", "", "", "", "", "", "", "", "", "", 
  "", "", "", "", "", "", 50.93, 988002., 41.285, 25.4, 4.213, 2.38, 
  2705.406, 22.5, 258.037, 6.05, 1.7, 24.5, "", 1.4, 67.11, 0.524}, 
 {"DJI", "Africa", "Djibouti", "2020-08-09", 5344., 6., 26.143, 59., 0., 0., 
  5408.896, 6.073, 26.46, 59.716, 0., 0., 0.61, "", "", "", "", "", "", "", 
  "", "", "", "", "", "", "", "", "", "", "", "", "", "", "", "", "", "", "", 
  50.93, 988002., 41.285, 25.4, 4.213, 2.38, 2705.406, 22.5, 258.037, 6.05, 
  1.7, 24.5, "", 1.4, 67.11, 0.524}, {"DJI", "Africa", "Djibouti", 
  "2020-08-10", 5347., 3., 15.286, 59., 0., 0., 5411.932, 3.036, 15.471, 
  59.716, 0., 0., 0.55, "", "", "", "", "", "", "", "", "", "", "", "", "", 
  "", "", "", "", "", "", "", "", "", "", "", "", "", 50.93, 988002., 41.285, 
  25.4, 4.213, 2.38, 2705.406, 22.5, 258.037, 6.05, 1.7, 24.5, "", 1.4, 
  67.11, 0.524}, {"DJI", "Africa", "Djibouti", "2020-08-11", 5348., 1., 
  14.286, 59., 0., 0., 5412.945, 1.012, 14.459, 59.716, 0., 0., 0.52, "", "", 
  "", "", "", "", "", "", "", "", "", "", "", "", "", "", "", "", "", "", "", 
  "", "", "", "", "", 50.93, 988002., 41.285, 25.4, 4.213, 2.38, 2705.406, 
  22.5, 258.037, 6.05, 1.7, 24.5, "", 1.4, 67.11, 0.524}, 
 {"DJI", "Africa", "Djibouti", "2020-08-12", 5358., 10., 4., 59., 0., 0., 
  5423.066, 10.121, 4.049, 59.716, 0., 0., 0.5, "", "", "", "", "", "", "", 
  "", "", "", "", "", "", "", "", "", "", "", "", "", "", "", "", "", "", "", 
  50.93, 988002., 41.285, 25.4, 4.213, 2.38, 2705.406, 22.5, 258.037, 6.05, 
  1.7, 24.5, "", 1.4, 67.11, 0.524}, {"DJI", "Africa", "Djibouti", 
  "2020-08-13", 5358., 0., 4., 59., 0., 0., 5423.066, 0., 4.049, 59.716, 0., 
  0., 0.48, "", "", "", "", "", "", "", "", "", "", "", "", "", "", "", "", 
  "", "", "", "", "", "", "", "", "", "", 50.93, 988002., 41.285, 25.4, 
  4.213, 2.38, 2705.406, 22.5, 258.037, 6.05, 1.7, 24.5, "", 1.4, 67.11, 
  0.524}, {"DJI", "Africa", "Djibouti", "2020-08-14", 5367., 9., 4.143, 59., 
  0., 0., 5432.175, 9.109, 4.193, 59.716, 0., 0., 0.46, "", "", "", "", "", 
  "", "", "", "", "", "", "", "", "", "", "", "", "", "", "", "", "", "", "", 
  "", "", 50.93, 988002., 41.285, 25.4, 4.213, 2.38, 2705.406, 22.5, 258.037, 
  6.05, 1.7, 24.5, "", 1.4, 67.11, 0.524}, {"DJI", "Africa", "Djibouti", 
  "2020-08-15", 5367., 0., 4.143, 59., 0., 0., 5432.175, 0., 4.193, 59.716, 
  0., 0., 0.44, "", "", "", "", "", "", "", "", "", "", "", "", "", "", "", 
  "", "", "", "", "", "", "", "", "", "", "", 50.93, 988002., 41.285, 25.4, 
  4.213, 2.38, 2705.406, 22.5, 258.037, 6.05, 1.7, 24.5, "", 1.4, 67.11, 
  0.524}, {"DJI", "Africa", "Djibouti", "2020-08-16", 5369., 2., 3.571, 59., 
  0., 0., 5434.2, 2.024, 3.615, 59.716, 0., 0., 0.41, "", "", "", "", "", "", 
  "", "", "", "", "", "", "", "", "", "", "", "", "", "", "", "", "", "", "", 
  "", 50.93, 988002., 41.285, 25.4, 4.213, 2.38, 2705.406, 22.5, 258.037, 
  6.05, 1.7, 24.5, "", 1.4, 67.11, 0.524}, {"DJI", "Africa", "Djibouti", 
  "2020-08-17", 5372., 3., 3.571, 59., 0., 0., 5437.236, 3.036, 3.615, 
  59.716, 0., 0., 0.39, "", "", "", "", "", "", "", "", "", "", "", "", "", 
  "", "", "", "", "", "", "", "", "", "", "", "", "", 50.93, 988002., 41.285, 
  25.4, 4.213, 2.38, 2705.406, 22.5, 258.037, 6.05, 1.7, 24.5, "", 1.4, 
  67.11, 0.524}, {"DJI", "Africa", "Djibouti", "2020-08-18", 5374., 2., 
  3.714, 59., 0., 0., 5439.26, 2.024, 3.759, 59.716, 0., 0., 0.38, "", "", 
  "", "", "", "", "", "", "", "", "", "", "", "", "", "", "", "", "", "", "", 
  "", "", "", "", "", 50.93, 988002., 41.285, 25.4, 4.213, 2.38, 2705.406, 
  22.5, 258.037, 6.05, 1.7, 24.5, "", 1.4, 67.11, 0.524}, 
 {"DJI", "Africa", "Djibouti", "2020-08-19", 5374., 0., 2.286, 59., 0., 0., 
  5439.26, 0., 2.313, 59.716, 0., 0., 0.37, "", "", "", "", "", "", "", "", 
  "", "", "", "", "", "", "", "", "", "", "", "", "", "", "", "", "", "", 
  50.93, 988002., 41.285, 25.4, 4.213, 2.38, 2705.406, 22.5, 258.037, 6.05, 
  1.7, 24.5, "", 1.4, 67.11, 0.524}, {"DJI", "Africa", "Djibouti", 
  "2020-08-20", 5374., 0., 2.286, 59., 0., 0., 5439.26, 0., 2.313, 59.716, 
  0., 0., 0.38, "", "", "", "", "", "", "", "", "", "", "", "", "", "", "", 
  "", "", "", "", "", "", "", "", "", "", "", 50.93, 988002., 41.285, 25.4, 
  4.213, 2.38, 2705.406, 22.5, 258.037, 6.05, 1.7, 24.5, "", 1.4, 67.11, 
  0.524}, {"DJI", "Africa", "Djibouti", "2020-08-21", 5382., 8., 2.143, 60., 
  1., 0.143, 5447.357, 8.097, 2.169, 60.729, 1.012, 0.145, 0.4, "", "", "", 
  "", "", "", "", "", "", "", "", "", "", "", "", "", "", "", "", "", "", "", 
  "", "", "", "", 50.93, 988002., 41.285, 25.4, 4.213, 2.38, 2705.406, 22.5, 
  258.037, 6.05, 1.7, 24.5, "", 1.4, 67.11, 0.524}, 
 {"DJI", "Africa", "Djibouti", "2020-08-22", 5382., 0., 2.143, 60., 0., 
  0.143, 5447.357, 0., 2.169, 60.729, 0., 0.145, 0.38, "", "", "", "", "", 
  "", "", "", "", "", "", "", "", "", "", "", "", "", "", "", "", "", "", "", 
  "", "", 50.93, 988002., 41.285, 25.4, 4.213, 2.38, 2705.406, 22.5, 258.037, 
  6.05, 1.7, 24.5, "", 1.4, 67.11, 0.524}, {"DJI", "Africa", "Djibouti", 
  "2020-08-23", 5382., 0., 1.857, 60., 0., 0.143, 5447.357, 0., 1.88, 60.729, 
  0., 0.145, 0.36, "", "", "", "", "", "", "", "", "", "", "", "", "", "", 
  "", "", "", "", "", "", "", "", "", "", "", "", 50.93, 988002., 41.285, 
  25.4, 4.213, 2.38, 2705.406, 22.5, 258.037, 6.05, 1.7, 24.5, "", 1.4, 
  67.11, 0.524}, {"DJI", "Africa", "Djibouti", "2020-08-24", 5383., 1., 
  1.571, 60., 0., 0.143, 5448.37, 1.012, 1.591, 60.729, 0., 0.145, 0.35, "", 
  "", "", "", "", "", "", "", "", "", "", "", "", "", "", "", "", "", "", "", 
  "", "", "", "", "", "", 50.93, 988002., 41.285, 25.4, 4.213, 2.38, 
  2705.406, 22.5, 258.037, 6.05, 1.7, 24.5, "", 1.4, 67.11, 0.524}, 
 {"DJI", "Africa", "Djibouti", "2020-08-25", 5383., 0., 1.286, 60., 0., 
  0.143, 5448.37, 0., 1.301, 60.729, 0., 0.145, 0.35, "", "", "", "", "", "", 
  "", "", "", "", "", "", "", "", "", "", "", "", "", "", "", "", "", "", "", 
  "", 50.93, 988002., 41.285, 25.4, 4.213, 2.38, 2705.406, 22.5, 258.037, 
  6.05, 1.7, 24.5, "", 1.4, 67.11, 0.524}, {"DJI", "Africa", "Djibouti", 
  "2020-08-26", 5383., 0., 1.286, 60., 0., 0.143, 5448.37, 0., 1.301, 60.729, 
  0., 0.145, 0.35, "", "", "", "", "", "", "", "", "", "", "", "", "", "", 
  "", "", "", "", "", "", "", "", "", "", "", "", 50.93, 988002., 41.285, 
  25.4, 4.213, 2.38, 2705.406, 22.5, 258.037, 6.05, 1.7, 24.5, "", 1.4, 
  67.11, 0.524}, {"DJI", "Africa", "Djibouti", "2020-08-27", 5383., 0., 
  1.286, 60., 0., 0.143, 5448.37, 0., 1.301, 60.729, 0., 0.145, 0.38, "", "", 
  "", "", "", "", "", "", "", "", "", "", "", "", "", "", "", "", "", "", "", 
  "", "", "", "", "", 50.93, 988002., 41.285, 25.4, 4.213, 2.38, 2705.406, 
  22.5, 258.037, 6.05, 1.7, 24.5, "", 1.4, 67.11, 0.524}, 
 {"DJI", "Africa", "Djibouti", "2020-08-28", 5383., 0., 0.143, 60., 0., 0., 
  5448.37, 0., 0.145, 60.729, 0., 0., 0.41, "", "", "", "", "", "", "", "", 
  "", "", "", "", "", "", "", "", "", "", "", "", "", "", "", "", "", "", 
  50.93, 988002., 41.285, 25.4, 4.213, 2.38, 2705.406, 22.5, 258.037, 6.05, 
  1.7, 24.5, "", 1.4, 67.11, 0.524}, {"DJI", "Africa", "Djibouti", 
  "2020-08-29", 5385., 2., 0.429, 60., 0., 0., 5450.394, 2.024, 0.434, 
  60.729, 0., 0., 0.45, "", "", "", "", "", "", "", "", "", "", "", "", "", 
  "", "", "", "", "", "", "", "", "", "", "", "", "", 50.93, 988002., 41.285, 
  25.4, 4.213, 2.38, 2705.406, 22.5, 258.037, 6.05, 1.7, 24.5, "", 1.4, 
  67.11, 0.524}, {"DJI", "Africa", "Djibouti", "2020-08-30", 5385., 0., 
  0.429, 60., 0., 0., 5450.394, 0., 0.434, 60.729, 0., 0., 0.46, "", "", "", 
  "", "", "", "", "", "", "", "", "", "", "", "", "", "", "", "", "", "", "", 
  "", "", "", "", 50.93, 988002., 41.285, 25.4, 4.213, 2.38, 2705.406, 22.5, 
  258.037, 6.05, 1.7, 24.5, "", 1.4, 67.11, 0.524}, 
 {"DJI", "Africa", "Djibouti", "2020-08-31", 5387., 2., 0.571, 60., 0., 0., 
  5452.418, 2.024, 0.578, 60.729, 0., 0., 0.48, "", "", "", "", "", "", "", 
  "", "", "", "", "", "", "", "", "", "", "", "", "", "", "", "", "", "", "", 
  50.93, 988002., 41.285, 25.4, 4.213, 2.38, 2705.406, 22.5, 258.037, 6.05, 
  1.7, 24.5, "", 1.4, 67.11, 0.524}, {"DJI", "Africa", "Djibouti", 
  "2020-09-01", 5387., 0., 0.571, 60., 0., 0., 5452.418, 0., 0.578, 60.729, 
  0., 0., 0.49, "", "", "", "", "", "", "", "", "", "", "", "", "", "", "", 
  "", "", "", "", "", "", "", "", "", "", "", 50.93, 988002., 41.285, 25.4, 
  4.213, 2.38, 2705.406, 22.5, 258.037, 6.05, 1.7, 24.5, "", 1.4, 67.11, 
  0.524}, {"DJI", "Africa", "Djibouti", "2020-09-02", 5387., 0., 0.571, 60., 
  0., 0., 5452.418, 0., 0.578, 60.729, 0., 0., 0.52, "", "", "", "", "", "", 
  "", "", "", "", "", "", "", "", "", "", "", "", "", "", "", "", "", "", "", 
  "", 50.93, 988002., 41.285, 25.4, 4.213, 2.38, 2705.406, 22.5, 258.037, 
  6.05, 1.7, 24.5, "", 1.4, 67.11, 0.524}, {"DJI", "Africa", "Djibouti", 
  "2020-09-03", 5387., 0., 0.571, 60., 0., 0., 5452.418, 0., 0.578, 60.729, 
  0., 0., 0.57, "", "", "", "", "", "", "", "", "", "", "", "", "", "", "", 
  "", "", "", "", "", "", "", "", "", "", "", 50.93, 988002., 41.285, 25.4, 
  4.213, 2.38, 2705.406, 22.5, 258.037, 6.05, 1.7, 24.5, "", 1.4, 67.11, 
  0.524}, {"DJI", "Africa", "Djibouti", "2020-09-04", 5387., 0., 0.571, 60., 
  0., 0., 5452.418, 0., 0.578, 60.729, 0., 0., 0.62, "", "", "", "", "", "", 
  "", "", "", "", "", "", "", "", "", "", "", "", "", "", "", "", "", "", "", 
  "", 50.93, 988002., 41.285, 25.4, 4.213, 2.38, 2705.406, 22.5, 258.037, 
  6.05, 1.7, 24.5, "", 1.4, 67.11, 0.524}, {"DJI", "Africa", "Djibouti", 
  "2020-09-05", 5387., 0., 0.286, 60., 0., 0., 5452.418, 0., 0.289, 60.729, 
  0., 0., 0.7, "", "", "", "", "", "", "", "", "", "", "", "", "", "", "", 
  "", "", "", "", "", "", "", "", "", "", "", 50.93, 988002., 41.285, 25.4, 
  4.213, 2.38, 2705.406, 22.5, 258.037, 6.05, 1.7, 24.5, "", 1.4, 67.11, 
  0.524}, {"DJI", "Africa", "Djibouti", "2020-09-06", 5388., 1., 0.429, 61., 
  1., 0.143, 5453.43, 1.012, 0.434, 61.741, 1.012, 0.145, 0.78, "", "", "", 
  "", "", "", "", "", "", "", "", "", "", "", "", "", "", "", "", "", "", "", 
  "", "", "", "", 50.93, 988002., 41.285, 25.4, 4.213, 2.38, 2705.406, 22.5, 
  258.037, 6.05, 1.7, 24.5, "", 1.4, 67.11, 0.524}, 
 {"DJI", "Africa", "Djibouti", "2020-09-07", 5388., 0., 0.143, 61., 0., 
  0.143, 5453.43, 0., 0.145, 61.741, 0., 0.145, 0.84, "", "", "", "", "", "", 
  "", "", "", "", "", "", "", "", "", "", "", "", "", "", "", "", "", "", "", 
  "", 50.93, 988002., 41.285, 25.4, 4.213, 2.38, 2705.406, 22.5, 258.037, 
  6.05, 1.7, 24.5, "", 1.4, 67.11, 0.524}, {"DJI", "Africa", "Djibouti", 
  "2020-09-08", 5388., 0., 0.143, 61., 0., 0.143, 5453.43, 0., 0.145, 61.741, 
  0., 0.145, 0.93, "", "", "", "", "", "", "", "", "", "", "", "", "", "", 
  "", "", "", "", "", "", "", "", "", "", "", "", 50.93, 988002., 41.285, 
  25.4, 4.213, 2.38, 2705.406, 22.5, 258.037, 6.05, 1.7, 24.5, "", 1.4, 
  67.11, 0.524}, {"DJI", "Africa", "Djibouti", "2020-09-09", 5391., 3., 
  0.571, 61., 0., 0.143, 5456.467, 3.036, 0.578, 61.741, 0., 0.145, 1.05, "", 
  "", "", "", "", "", "", "", "", "", "", "", "", "", "", "", "", "", "", "", 
  "", "", "", "", "", "", 50.93, 988002., 41.285, 25.4, 4.213, 2.38, 
  2705.406, 22.5, 258.037, 6.05, 1.7, 24.5, "", 1.4, 67.11, 0.524}, 
 {"DJI", "Africa", "Djibouti", "2020-09-10", 5394., 3., 1., 61., 0., 0.143, 
  5459.503, 3.036, 1.012, 61.741, 0., 0.145, 1.08, "", "", "", "", "", "", 
  "", "", "", "", "", "", "", "", "", "", "", "", "", "", "", "", "", "", "", 
  "", 50.93, 988002., 41.285, 25.4, 4.213, 2.38, 2705.406, 22.5, 258.037, 
  6.05, 1.7, 24.5, "", 1.4, 67.11, 0.524}, {"DJI", "Africa", "Djibouti", 
  "2020-09-11", 5394., 0., 1., 61., 0., 0.143, 5459.503, 0., 1.012, 61.741, 
  0., 0.145, 1.05, "", "", "", "", "", "", "", "", "", "", "", "", "", "", 
  "", "", "", "", "", "", "", "", "", "", "", "", 50.93, 988002., 41.285, 
  25.4, 4.213, 2.38, 2705.406, 22.5, 258.037, 6.05, 1.7, 24.5, "", 1.4, 
  67.11, 0.524}, {"DJI", "Africa", "Djibouti", "2020-09-12", 5394., 0., 1., 
  61., 0., 0.143, 5459.503, 0., 1.012, 61.741, 0., 0.145, 1.05, "", "", "", 
  "", "", "", "", "", "", "", "", "", "", "", "", "", "", "", "", "", "", "", 
  "", "", "", "", 50.93, 988002., 41.285, 25.4, 4.213, 2.38, 2705.406, 22.5, 
  258.037, 6.05, 1.7, 24.5, "", 1.4, 67.11, 0.524}, 
 {"DJI", "Africa", "Djibouti", "2020-09-13", 5395., 1., 1., 61., 0., 0., 
  5460.515, 1.012, 1.012, 61.741, 0., 0., 1.06, "", "", "", "", "", "", "", 
  "", "", "", "", "", "", "", "", "", "", "", "", "", "", "", "", "", "", "", 
  50.93, 988002., 41.285, 25.4, 4.213, 2.38, 2705.406, 22.5, 258.037, 6.05, 
  1.7, 24.5, "", 1.4, 67.11, 0.524}, {"DJI", "Africa", "Djibouti", 
  "2020-09-14", 5396., 1., 1.143, 61., 0., 0., 5461.527, 1.012, 1.157, 
  61.741, 0., 0., 1.07, "", "", "", "", "", "", "", "", "", "", "", "", "", 
  "", "", "", "", "", "", "", "", "", "", "", "", "", 50.93, 988002., 41.285, 
  25.4, 4.213, 2.38, 2705.406, 22.5, 258.037, 6.05, 1.7, 24.5, "", 1.4, 
  67.11, 0.524}, {"DJI", "Africa", "Djibouti", "2020-09-15", 5396., 0., 
  1.143, 61., 0., 0., 5461.527, 0., 1.157, 61.741, 0., 0., 1.09, "", "", "", 
  "", "", "", "", "", "", "", "", "", "", "", "", "", "", "", "", "", "", "", 
  "", "", "", "", 50.93, 988002., 41.285, 25.4, 4.213, 2.38, 2705.406, 22.5, 
  258.037, 6.05, 1.7, 24.5, "", 1.4, 67.11, 0.524}, 
 {"DJI", "Africa", "Djibouti", "2020-09-16", 5399., 3., 1.143, 61., 0., 0., 
  5464.564, 3.036, 1.157, 61.741, 0., 0., 1.14, "", "", "", "", "", "", "", 
  "", "", "", "", "", "", "", "", "", "", "", "", "", "", "", "", "", "", "", 
  50.93, 988002., 41.285, 25.4, 4.213, 2.38, 2705.406, 22.5, 258.037, 6.05, 
  1.7, 24.5, "", 1.4, 67.11, 0.524}, {"DJI", "Africa", "Djibouti", 
  "2020-09-17", 5399., 0., 0.714, 61., 0., 0., 5464.564, 0., 0.723, 61.741, 
  0., 0., 1.13, "", "", "", "", "", "", "", "", "", "", "", "", "", "", "", 
  "", "", "", "", "", "", "", "", "", "", "", 50.93, 988002., 41.285, 25.4, 
  4.213, 2.38, 2705.406, 22.5, 258.037, 6.05, 1.7, 24.5, "", 1.4, 67.11, 
  0.524}, {"DJI", "Africa", "Djibouti", "2020-09-18", 5403., 4., 1.286, 61., 
  0., 0., 5468.612, 4.049, 1.301, 61.741, 0., 0., 1.15, "", "", "", "", "", 
  "", "", "", "", "", "", "", "", "", "", "", "", "", "", "", "", "", "", "", 
  "", "", 50.93, 988002., 41.285, 25.4, 4.213, 2.38, 2705.406, 22.5, 258.037, 
  6.05, 1.7, 24.5, "", 1.4, 67.11, 0.524}, {"DJI", "Africa", "Djibouti", 
  "2020-09-19", 5403., 0., 1.286, 61., 0., 0., 5468.612, 0., 1.301, 61.741, 
  0., 0., 1.09, "", "", "", "", "", "", "", "", "", "", "", "", "", "", "", 
  "", "", "", "", "", "", "", "", "", "", "", 50.93, 988002., 41.285, 25.4, 
  4.213, 2.38, 2705.406, 22.5, 258.037, 6.05, 1.7, 24.5, "", 1.4, 67.11, 
  0.524}, {"DJI", "Africa", "Djibouti", "2020-09-20", 5403., 0., 1.143, 61., 
  0., 0., 5468.612, 0., 1.157, 61.741, 0., 0., 1.05, "", "", "", "", "", "", 
  "", "", "", "", "", "", "", "", "", "", "", "", "", "", "", "", "", "", "", 
  "", 50.93, 988002., 41.285, 25.4, 4.213, 2.38, 2705.406, 22.5, 258.037, 
  6.05, 1.7, 24.5, "", 1.4, 67.11, 0.524}, {"DJI", "Africa", "Djibouti", 
  "2020-09-21", 5404., 1., 1.143, 61., 0., 0., 5469.625, 1.012, 1.157, 
  61.741, 0., 0., 1.02, "", "", "", "", "", "", "", "", "", "", "", "", "", 
  "", "", "", "", "", "", "", "", "", "", "", "", "", 50.93, 988002., 41.285, 
  25.4, 4.213, 2.38, 2705.406, 22.5, 258.037, 6.05, 1.7, 24.5, "", 1.4, 
  67.11, 0.524}, {"DJI", "Africa", "Djibouti", "2020-09-22", 5407., 3., 
  1.571, 61., 0., 0., 5472.661, 3.036, 1.591, 61.741, 0., 0., 1.01, "", "", 
  "", "", "", "", "", "", "", "", "", "", "", "", "", "", "", "", "", "", "", 
  "", "", "", "", "", 50.93, 988002., 41.285, 25.4, 4.213, 2.38, 2705.406, 
  22.5, 258.037, 6.05, 1.7, 24.5, "", 1.4, 67.11, 0.524}, 
 {"DJI", "Africa", "Djibouti", "2020-09-23", 5407., 0., 1.143, 61., 0., 0., 
  5472.661, 0., 1.157, 61.741, 0., 0., 0.96, "", "", "", "", "", "", "", "", 
  "", "", "", "", "", "", "", "", "", "", "", "", "", "", "", "", "", "", 
  50.93, 988002., 41.285, 25.4, 4.213, 2.38, 2705.406, 22.5, 258.037, 6.05, 
  1.7, 24.5, "", 1.4, 67.11, 0.524}, {"DJI", "Africa", "Djibouti", 
  "2020-09-24", 5407., 0., 1.143, 61., 0., 0., 5472.661, 0., 1.157, 61.741, 
  0., 0., 0.94, "", "", "", "", "", "", "", "", "", "", "", "", "", "", "", 
  "", "", "", "", "", "", "", "", "", "", "", 50.93, 988002., 41.285, 25.4, 
  4.213, 2.38, 2705.406, 22.5, 258.037, 6.05, 1.7, 24.5, "", 1.4, 67.11, 
  0.524}, {"DJI", "Africa", "Djibouti", "2020-09-25", 5409., 2., 0.857, 61., 
  0., 0., 5474.685, 2.024, 0.868, 61.741, 0., 0., 0.93, "", "", "", "", "", 
  "", "", "", "", "", "", "", "", "", "", "", "", "", "", "", "", "", "", "", 
  "", "", 50.93, 988002., 41.285, 25.4, 4.213, 2.38, 2705.406, 22.5, 258.037, 
  6.05, 1.7, 24.5, "", 1.4, 67.11, 0.524}, {"DJI", "Africa", "Djibouti", 
  "2020-09-26", 5409., 0., 0.857, 61., 0., 0., 5474.685, 0., 0.868, 61.741, 
  0., 0., 0.9, "", "", "", "", "", "", "", "", "", "", "", "", "", "", "", 
  "", "", "", "", "", "", "", "", "", "", "", 50.93, 988002., 41.285, 25.4, 
  4.213, 2.38, 2705.406, 22.5, 258.037, 6.05, 1.7, 24.5, "", 1.4, 67.11, 
  0.524}, {"DJI", "Africa", "Djibouti", "2020-09-27", 5409., 0., 0.857, 61., 
  0., 0., 5474.685, 0., 0.868, 61.741, 0., 0., 0.88, "", "", "", "", "", "", 
  "", "", "", "", "", "", "", "", "", "", "", "", "", "", "", "", "", "", "", 
  "", 50.93, 988002., 41.285, 25.4, 4.213, 2.38, 2705.406, 22.5, 258.037, 
  6.05, 1.7, 24.5, "", 1.4, 67.11, 0.524}, {"DJI", "Africa", "Djibouti", 
  "2020-09-28", 5410., 1., 0.857, 61., 0., 0., 5475.697, 1.012, 0.868, 
  61.741, 0., 0., 0.86, "", "", "", "", "", "", "", "", "", "", "", "", "", 
  "", "", "", "", "", "", "", "", "", "", "", "", "", 50.93, 988002., 41.285, 
  25.4, 4.213, 2.38, 2705.406, 22.5, 258.037, 6.05, 1.7, 24.5, "", 1.4, 
  67.11, 0.524}, {"DJI", "Africa", "Djibouti", "2020-09-29", 5416., 6., 
  1.286, 61., 0., 0., 5481.77, 6.073, 1.301, 61.741, 0., 0., 0.86, "", "", 
  "", "", "", "", "", "", "", "", "", "", "", "", "", "", "", "", "", "", "", 
  "", "", "", "", "", 50.93, 988002., 41.285, 25.4, 4.213, 2.38, 2705.406, 
  22.5, 258.037, 6.05, 1.7, 24.5, "", 1.4, 67.11, 0.524}, 
 {"DJI", "Africa", "Djibouti", "2020-09-30", 5416., 0., 1.286, 61., 0., 0., 
  5481.77, 0., 1.301, 61.741, 0., 0., 0.85, "", "", "", "", "", "", "", "", 
  "", "", "", "", "", "", "", "", "", "", "", "", "", "", "", "", "", "", 
  47.22, 988002., 41.285, 25.4, 4.213, 2.38, 2705.406, 22.5, 258.037, 6.05, 
  1.7, 24.5, "", 1.4, 67.11, 0.524}, {"DJI", "Africa", "Djibouti", 
  "2020-10-01", 5417., 1., 1.429, 61., 0., 0., 5482.782, 1.012, 1.446, 
  61.741, 0., 0., 0.87, "", "", "", "", "", "", "", "", "", "", "", "", "", 
  "", "", "", "", "", "", "", "", "", "", "", "", "", 47.22, 988002., 41.285, 
  25.4, 4.213, 2.38, 2705.406, 22.5, 258.037, 6.05, 1.7, 24.5, "", 1.4, 
  67.11, 0.524}, {"DJI", "Africa", "Djibouti", "2020-10-02", 5417., 0., 
  1.143, 61., 0., 0., 5482.782, 0., 1.157, 61.741, 0., 0., 0.89, "", "", "", 
  "", "", "", "", "", "", "", "", "", "", "", "", "", "", "", "", "", "", "", 
  "", "", "", "", 47.22, 988002., 41.285, 25.4, 4.213, 2.38, 2705.406, 22.5, 
  258.037, 6.05, 1.7, 24.5, "", 1.4, 67.11, 0.524}, 
 {"DJI", "Africa", "Djibouti", "2020-10-03", 5418., 1., 1.286, 61., 0., 0., 
  5483.795, 1.012, 1.301, 61.741, 0., 0., 0.94, "", "", "", "", "", "", "", 
  "", "", "", "", "", "", "", "", "", "", "", "", "", "", "", "", "", "", "", 
  47.22, 988002., 41.285, 25.4, 4.213, 2.38, 2705.406, 22.5, 258.037, 6.05, 
  1.7, 24.5, "", 1.4, 67.11, 0.524}, {"DJI", "Africa", "Djibouti", 
  "2020-10-04", 5419., 1., 1.429, 61., 0., 0., 5484.807, 1.012, 1.446, 
  61.741, 0., 0., 0.96, "", "", "", "", "", "", "", "", "", "", "", "", "", 
  "", "", "", "", "", "", "", "", "", "", "", "", "", 47.22, 988002., 41.285, 
  25.4, 4.213, 2.38, 2705.406, 22.5, 258.037, 6.05, 1.7, 24.5, "", 1.4, 
  67.11, 0.524}, {"DJI", "Africa", "Djibouti", "2020-10-05", 5421., 2., 
  1.571, 61., 0., 0., 5486.831, 2.024, 1.591, 61.741, 0., 0., 0.98, "", "", 
  "", "", "", "", "", "", "", "", "", "", "", "", "", "", "", "", "", "", "", 
  "", "", "", "", "", 47.22, 988002., 41.285, 25.4, 4.213, 2.38, 2705.406, 
  22.5, 258.037, 6.05, 1.7, 24.5, "", 1.4, 67.11, 0.524}, 
 {"DJI", "Africa", "Djibouti", "2020-10-06", 5423., 2., 1., 61., 0., 0., 
  5488.855, 2.024, 1.012, 61.741, 0., 0., 0.99, "", "", "", "", "", "", "", 
  "", "", "", "", "", "", "", "", "", "", "", "", "", "", "", "", "", "", "", 
  47.22, 988002., 41.285, 25.4, 4.213, 2.38, 2705.406, 22.5, 258.037, 6.05, 
  1.7, 24.5, "", 1.4, 67.11, 0.524}, {"DJI", "Africa", "Djibouti", 
  "2020-10-07", 5423., 0., 1., 61., 0., 0., 5488.855, 0., 1.012, 61.741, 0., 
  0., 1., "", "", "", "", "", "", "", "", "", "", "", "", "", "", "", "", "", 
  "", "", "", "", "", "", "", "", "", 47.22, 988002., 41.285, 25.4, 4.213, 
  2.38, 2705.406, 22.5, 258.037, 6.05, 1.7, 24.5, "", 1.4, 67.11, 0.524}, 
 {"DJI", "Africa", "Djibouti", "2020-10-08", 5423., 0., 0.857, 61., 0., 0., 
  5488.855, 0., 0.868, 61.741, 0., 0., 1.03, "", "", "", "", "", "", "", "", 
  "", "", "", "", "", "", "", "", "", "", "", "", "", "", "", "", "", "", 
  47.22, 988002., 41.285, 25.4, 4.213, 2.38, 2705.406, 22.5, 258.037, 6.05, 
  1.7, 24.5, "", 1.4, 67.11, 0.524}, {"DJI", "Africa", "Djibouti", 
  "2020-10-09", 5423., 0., 0.857, 61., 0., 0., 5488.855, 0., 0.868, 61.741, 
  0., 0., 1.08, "", "", "", "", "", "", "", "", "", "", "", "", "", "", "", 
  "", "", "", "", "", "", "", "", "", "", "", 47.22, 988002., 41.285, 25.4, 
  4.213, 2.38, 2705.406, 22.5, 258.037, 6.05, 1.7, 24.5, "", 1.4, 67.11, 
  0.524}, {"DJI", "Africa", "Djibouti", "2020-10-10", 5423., 0., 0.714, 61., 
  0., 0., 5488.855, 0., 0.723, 61.741, 0., 0., 1.17, "", "", "", "", "", "", 
  "", "", "", "", "", "", "", "", "", "", "", "", "", "", "", "", "", "", "", 
  "", 47.22, 988002., 41.285, 25.4, 4.213, 2.38, 2705.406, 22.5, 258.037, 
  6.05, 1.7, 24.5, "", 1.4, 67.11, 0.524}, {"DJI", "Africa", "Djibouti", 
  "2020-10-11", 5423., 0., 0.571, 61., 0., 0., 5488.855, 0., 0.578, 61.741, 
  0., 0., 1.26, "", "", "", "", "", "", "", "", "", "", "", "", "", "", "", 
  "", "", "", "", "", "", "", "", "", "", "", 47.22, 988002., 41.285, 25.4, 
  4.213, 2.38, 2705.406, 22.5, 258.037, 6.05, 1.7, 24.5, "", 1.4, 67.11, 
  0.524}, {"DJI", "Africa", "Djibouti", "2020-10-12", 5426., 3., 0.714, 61., 
  0., 0., 5491.892, 3.036, 0.723, 61.741, 0., 0., 1.39, "", "", "", "", "", 
  "", "", "", "", "", "", "", "", "", "", "", "", "", "", "", "", "", "", "", 
  "", "", 47.22, 988002., 41.285, 25.4, 4.213, 2.38, 2705.406, 22.5, 258.037, 
  6.05, 1.7, 24.5, "", 1.4, 67.11, 0.524}, {"DJI", "Africa", "Djibouti", 
  "2020-10-13", 5428., 2., 0.714, 61., 0., 0., 5493.916, 2.024, 0.723, 
  61.741, 0., 0., 1.43, "", "", "", "", "", "", "", "", "", "", "", "", "", 
  "", "", "", "", "", "", "", "", "", "", "", "", "", 47.22, 988002., 41.285, 
  25.4, 4.213, 2.38, 2705.406, 22.5, 258.037, 6.05, 1.7, 24.5, "", 1.4, 
  67.11, 0.524}, {"DJI", "Africa", "Djibouti", "2020-10-14", 5440., 12., 
  2.429, 61., 0., 0., 5506.062, 12.146, 2.458, 61.741, 0., 0., 1.47, "", "", 
  "", "", "", "", "", "", "", "", "", "", "", "", "", "", "", "", "", "", "", 
  "", "", "", "", "", 47.22, 988002., 41.285, 25.4, 4.213, 2.38, 2705.406, 
  22.5, 258.037, 6.05, 1.7, 24.5, "", 1.4, 67.11, 0.524}, 
 {"DJI", "Africa", "Djibouti", "2020-10-15", 5443., 3., 2.857, 61., 0., 0., 
  5509.098, 3.036, 2.892, 61.741, 0., 0., 1.52, "", "", "", "", "", "", "", 
  "", "", "", "", "", "", "", "", "", "", "", "", "", "", "", "", "", "", "", 
  47.22, 988002., 41.285, 25.4, 4.213, 2.38, 2705.406, 22.5, 258.037, 6.05, 
  1.7, 24.5, "", 1.4, 67.11, 0.524}, {"DJI", "Africa", "Djibouti", 
  "2020-10-16", 5449., 6., 3.714, 61., 0., 0., 5515.171, 6.073, 3.759, 
  61.741, 0., 0., 1.57, "", "", "", "", "", "", "", "", "", "", "", "", "", 
  "", "", "", "", "", "", "", "", "", "", "", "", "", 47.22, 988002., 41.285, 
  25.4, 4.213, 2.38, 2705.406, 22.5, 258.037, 6.05, 1.7, 24.5, "", 1.4, 
  67.11, 0.524}, {"DJI", "Africa", "Djibouti", "2020-10-17", 5452., 3., 
  4.143, 61., 0., 0., 5518.207, 3.036, 4.193, 61.741, 0., 0., 1.61, "", "", 
  "", "", "", "", "", "", "", "", "", "", "", "", "", "", "", "", "", "", "", 
  "", "", "", "", "", 47.22, 988002., 41.285, 25.4, 4.213, 2.38, 2705.406, 
  22.5, 258.037, 6.05, 1.7, 24.5, "", 1.4, 67.11, 0.524}, 
 {"DJI", "Africa", "Djibouti", "2020-10-18", 5459., 7., 5.143, 61., 0., 0., 
  5525.292, 7.085, 5.205, 61.741, 0., 0., 1.64, "", "", "", "", "", "", "", 
  "", "", "", "", "", "", "", "", "", "", "", "", "", "", "", "", "", "", "", 
  47.22, 988002., 41.285, 25.4, 4.213, 2.38, 2705.406, 22.5, 258.037, 6.05, 
  1.7, 24.5, "", 1.4, 67.11, 0.524}, {"DJI", "Africa", "Djibouti", 
  "2020-10-19", 5469., 10., 6.143, 61., 0., 0., 5535.414, 10.121, 6.217, 
  61.741, 0., 0., 1.66, "", "", "", "", "", "", "", "", "", "", "", "", "", 
  "", "", "", "", "", "", "", "", "", "", "", "", "", 47.22, 988002., 41.285, 
  25.4, 4.213, 2.38, 2705.406, 22.5, 258.037, 6.05, 1.7, 24.5, "", 1.4, 
  67.11, 0.524}, {"DJI", "Africa", "Djibouti", "2020-10-20", 5499., 30., 
  10.143, 61., 0., 0., 5565.778, 30.364, 10.266, 61.741, 0., 0., 1.67, "", 
  "", "", "", "", "", "", "", "", "", "", "", "", "", "", "", "", "", "", "", 
  "", "", "", "", "", "", 43.52, 988002., 41.285, 25.4, 4.213, 2.38, 
  2705.406, 22.5, 258.037, 6.05, 1.7, 24.5, "", 1.4, 67.11, 0.524}, 
 {"DJI", "Africa", "Djibouti", "2020-10-21", 5512., 13., 10.286, 61., 0., 0., 
  5578.936, 13.158, 10.411, 61.741, 0., 0., 1.56, "", "", "", "", "", "", "", 
  "", "", "", "", "", "", "", "", "", "", "", "", "", "", "", "", "", "", "", 
  43.52, 988002., 41.285, 25.4, 4.213, 2.38, 2705.406, 22.5, 258.037, 6.05, 
  1.7, 24.5, "", 1.4, 67.11, 0.524}, {"DJI", "Africa", "Djibouti", 
  "2020-10-22", 5522., 10., 11.286, 61., 0., 0., 5589.058, 10.121, 11.423, 
  61.741, 0., 0., 1.45, "", "", "", "", "", "", "", "", "", "", "", "", "", 
  "", "", "", "", "", "", "", "", "", "", "", "", "", 43.52, 988002., 41.285, 
  25.4, 4.213, 2.38, 2705.406, 22.5, 258.037, 6.05, 1.7, 24.5, "", 1.4, 
  67.11, 0.524}, {"DJI", "Africa", "Djibouti", "2020-10-23", 5528., 6., 
  11.286, 61., 0., 0., 5595.13, 6.073, 11.423, 61.741, 0., 0., 1.35, "", "", 
  "", "", "", "", "", "", "", "", "", "", "", "", "", "", "", "", "", "", "", 
  "", "", "", "", "", 43.52, 988002., 41.285, 25.4, 4.213, 2.38, 2705.406, 
  22.5, 258.037, 6.05, 1.7, 24.5, "", 1.4, 67.11, 0.524}, 
 {"DJI", "Africa", "Djibouti", "2020-10-24", 5530., 2., 11.143, 61., 0., 0., 
  5597.155, 2.024, 11.278, 61.741, 0., 0., 1.27, "", "", "", "", "", "", "", 
  "", "", "", "", "", "", "", "", "", "", "", "", "", "", "", "", "", "", "", 
  43.52, 988002., 41.285, 25.4, 4.213, 2.38, 2705.406, 22.5, 258.037, 6.05, 
  1.7, 24.5, "", 1.4, 67.11, 0.524}, {"DJI", "Africa", "Djibouti", 
  "2020-10-25", 5536., 6., 11., 61., 0., 0., 5603.228, 6.073, 11.134, 61.741, 
  0., 0., 1.19, "", "", "", "", "", "", "", "", "", "", "", "", "", "", "", 
  "", "", "", "", "", "", "", "", "", "", "", 43.52, 988002., 41.285, 25.4, 
  4.213, 2.38, 2705.406, 22.5, 258.037, 6.05, 1.7, 24.5, "", 1.4, 67.11, 
  0.524}, {"DJI", "Africa", "Djibouti", "2020-10-26", 5541., 5., 10.286, 61., 
  0., 0., 5608.288, 5.061, 10.411, 61.741, 0., 0., 1.12, "", "", "", "", "", 
  "", "", "", "", "", "", "", "", "", "", "", "", "", "", "", "", "", "", "", 
  "", "", 43.52, 988002., 41.285, 25.4, 4.213, 2.38, 2705.406, 22.5, 258.037, 
  6.05, 1.7, 24.5, "", 1.4, 67.11, 0.524}, {"DJI", "Africa", "Djibouti", 
  "2020-10-27", 5544., 3., 6.429, 61., 0., 0., 5611.325, 3.036, 6.507, 
  61.741, 0., 0., 1.08, "", "", "", "", "", "", "", "", "", "", "", "", "", 
  "", "", "", "", "", "", "", "", "", "", "", "", "", 43.52, 988002., 41.285, 
  25.4, 4.213, 2.38, 2705.406, 22.5, 258.037, 6.05, 1.7, 24.5, "", 1.4, 
  67.11, 0.524}, {"DJI", "Africa", "Djibouti", "2020-10-28", 5555., 11., 
  6.143, 61., 0., 0., 5622.458, 11.134, 6.217, 61.741, 0., 0., 1.07, "", "", 
  "", "", "", "", "", "", "", "", "", "", "", "", "", "", "", "", "", "", "", 
  "", "", "", "", "", 43.52, 988002., 41.285, 25.4, 4.213, 2.38, 2705.406, 
  22.5, 258.037, 6.05, 1.7, 24.5, "", 1.4, 67.11, 0.524}, 
 {"DJI", "Africa", "Djibouti", "2020-10-29", 5558., 3., 5.143, 61., 0., 0., 
  5625.495, 3.036, 5.205, 61.741, 0., 0., 1.04, "", "", "", "", "", "", "", 
  "", "", "", "", "", "", "", "", "", "", "", "", "", "", "", "", "", "", "", 
  43.52, 988002., 41.285, 25.4, 4.213, 2.38, 2705.406, 22.5, 258.037, 6.05, 
  1.7, 24.5, "", 1.4, 67.11, 0.524}, {"DJI", "Africa", "Djibouti", 
  "2020-10-30", 5559., 1., 4.429, 61., 0., 0., 5626.507, 1.012, 4.482, 
  61.741, 0., 0., 1.02, "", "", "", "", "", "", "", "", "", "", "", "", "", 
  "", "", "", "", "", "", "", "", "", "", "", "", "", 43.52, 988002., 41.285, 
  25.4, 4.213, 2.38, 2705.406, 22.5, 258.037, 6.05, 1.7, 24.5, "", 1.4, 
  67.11, 0.524}, {"DJI", "Africa", "Djibouti", "2020-10-31", 5561., 2., 
  4.429, 61., 0., 0., 5628.531, 2.024, 4.482, 61.741, 0., 0., 1.03, "", "", 
  "", "", "", "", "", "", "", "", "", "", "", "", "", "", "", "", "", "", "", 
  "", "", "", "", "", 43.52, 988002., 41.285, 25.4, 4.213, 2.38, 2705.406, 
  22.5, 258.037, 6.05, 1.7, 24.5, "", 1.4, 67.11, 0.524}, 
 {"DJI", "Africa", "Djibouti", "2020-11-01", 5563., 2., 3.857, 61., 0., 0., 
  5630.555, 2.024, 3.904, 61.741, 0., 0., 1.03, "", "", "", "", "", "", "", 
  "", "", "", "", "", "", "", "", "", "", "", "", "", "", "", "", "", "", "", 
  43.52, 988002., 41.285, 25.4, 4.213, 2.38, 2705.406, 22.5, 258.037, 6.05, 
  1.7, 24.5, "", 1.4, 67.11, 0.524}, {"DJI", "Africa", "Djibouti", 
  "2020-11-02", 5573., 10., 4.571, 61., 0., 0., 5640.677, 10.121, 4.627, 
  61.741, 0., 0., 1.05, "", "", "", "", "", "", "", "", "", "", "", "", "", 
  "", "", "", "", "", "", "", "", "", "", "", "", "", 43.52, 988002., 41.285, 
  25.4, 4.213, 2.38, 2705.406, 22.5, 258.037, 6.05, 1.7, 24.5, "", 1.4, 
  67.11, 0.524}, {"DJI", "Africa", "Djibouti", "2020-11-03", 5575., 2., 
  4.429, 61., 0., 0., 5642.701, 2.024, 4.482, 61.741, 0., 0., 1.05, "", "", 
  "", "", "", "", "", "", "", "", "", "", "", "", "", "", "", "", "", "", "", 
  "", "", "", "", "", 43.52, 988002., 41.285, 25.4, 4.213, 2.38, 2705.406, 
  22.5, 258.037, 6.05, 1.7, 24.5, "", 1.4, 67.11, 0.524}, 
 {"DJI", "Africa", "Djibouti", "2020-11-04", 5580., 5., 3.571, 61., 0., 0., 
  5647.762, 5.061, 3.615, 61.741, 0., 0., 1.08, "", "", "", "", "", "", "", 
  "", "", "", "", "", "", "", "", "", "", "", "", "", "", "", "", "", "", "", 
  43.52, 988002., 41.285, 25.4, 4.213, 2.38, 2705.406, 22.5, 258.037, 6.05, 
  1.7, 24.5, "", 1.4, 67.11, 0.524}, {"DJI", "Africa", "Djibouti", 
  "2020-11-05", 5599., 19., 5.857, 61., 0., 0., 5666.993, 19.231, 5.928, 
  61.741, 0., 0., 1.12, "", "", "", "", "", "", "", "", "", "", "", "", "", 
  "", "", "", "", "", "", "", "", "", "", "", "", "", 43.52, 988002., 41.285, 
  25.4, 4.213, 2.38, 2705.406, 22.5, 258.037, 6.05, 1.7, 24.5, "", 1.4, 
  67.11, 0.524}, {"DJI", "Africa", "Djibouti", "2020-11-06", 5604., 5., 
  6.429, 61., 0., 0., 5672.053, 5.061, 6.507, 61.741, 0., 0., 1.09, "", "", 
  "", "", "", "", "", "", "", "", "", "", "", "", "", "", "", "", "", "", "", 
  "", "", "", "", "", 43.52, 988002., 41.285, 25.4, 4.213, 2.38, 2705.406, 
  22.5, 258.037, 6.05, 1.7, 24.5, "", 1.4, 67.11, 0.524}, 
 {"DJI", "Africa", "Djibouti", "2020-11-07", 5605., 1., 6.286, 61., 0., 0., 
  5673.065, 1.012, 6.362, 61.741, 0., 0., 1.06, "", "", "", "", "", "", "", 
  "", "", "", "", "", "", "", "", "", "", "", "", "", "", "", "", "", "", "", 
  43.52, 988002., 41.285, 25.4, 4.213, 2.38, 2705.406, 22.5, 258.037, 6.05, 
  1.7, 24.5, "", 1.4, 67.11, 0.524}, {"DJI", "Africa", "Djibouti", 
  "2020-11-08", 5608., 3., 6.429, 61., 0., 0., 5676.102, 3.036, 6.507, 
  61.741, 0., 0., 1.04, "", "", "", "", "", "", "", "", "", "", "", "", "", 
  "", "", "", "", "", "", "", "", "", "", "", "", "", 43.52, 988002., 41.285, 
  25.4, 4.213, 2.38, 2705.406, 22.5, 258.037, 6.05, 1.7, 24.5, "", 1.4, 
  67.11, 0.524}, {"DJI", "Africa", "Djibouti", "2020-11-09", 5627., 19., 
  7.714, 61., 0., 0., 5695.333, 19.231, 7.808, 61.741, 0., 0., 1.03, "", "", 
  "", "", "", "", "", "", "", "", "", "", "", "", "", "", "", "", "", "", "", 
  "", "", "", "", "", 43.52, 988002., 41.285, 25.4, 4.213, 2.38, 2705.406, 
  22.5, 258.037, 6.05, 1.7, 24.5, "", 1.4, 67.11, 0.524}, 
 {"DJI", "Africa", "Djibouti", "2020-11-10", 5633., 6., 8.286, 61., 0., 0., 
  5701.405, 6.073, 8.386, 61.741, 0., 0., 0.97, "", "", "", "", "", "", "", 
  "", "", "", "", "", "", "", "", "", "", "", "", "", "", "", "", "", "", "", 
  43.52, 988002., 41.285, 25.4, 4.213, 2.38, 2705.406, 22.5, 258.037, 6.05, 
  1.7, 24.5, "", 1.4, 67.11, 0.524}, {"DJI", "Africa", "Djibouti", 
  "2020-11-11", 5635., 2., 7.857, 61., 0., 0., 5703.43, 2.024, 7.953, 61.741, 
  0., 0., 0.92, "", "", "", "", "", "", "", "", "", "", "", "", "", "", "", 
  "", "", "", "", "", "", "", "", "", "", "", 43.52, 988002., 41.285, 25.4, 
  4.213, 2.38, 2705.406, 22.5, 258.037, 6.05, 1.7, 24.5, "", 1.4, 67.11, 
  0.524}, {"DJI", "Africa", "Djibouti", "2020-11-12", 5641., 6., 6., 61., 0., 
  0., 5709.503, 6.073, 6.073, 61.741, 0., 0., 0.88, "", "", "", "", "", "", 
  "", "", "", "", "", "", "", "", "", "", "", "", "", "", "", "", "", "", "", 
  "", 43.52, 988002., 41.285, 25.4, 4.213, 2.38, 2705.406, 22.5, 258.037, 
  6.05, 1.7, 24.5, "", 1.4, 67.11, 0.524}, {"DJI", "Africa", "Djibouti", 
  "2020-11-13", 5641., 0., 5.286, 61., 0., 0., 5709.503, 0., 5.35, 61.741, 
  0., 0., 0.85, "", "", "", "", "", "", "", "", "", "", "", "", "", "", "", 
  "", "", "", "", "", "", "", "", "", "", "", 43.52, 988002., 41.285, 25.4, 
  4.213, 2.38, 2705.406, 22.5, 258.037, 6.05, 1.7, 24.5, "", 1.4, 67.11, 
  0.524}, {"DJI", "Africa", "Djibouti", "2020-11-14", 5645., 4., 5.714, 61., 
  0., 0., 5713.551, 4.049, 5.784, 61.741, 0., 0., 0.84, "", "", "", "", "", 
  "", "", "", "", "", "", "", "", "", "", "", "", "", "", "", "", "", "", "", 
  "", "", 43.52, 988002., 41.285, 25.4, 4.213, 2.38, 2705.406, 22.5, 258.037, 
  6.05, 1.7, 24.5, "", 1.4, 67.11, 0.524}, {"DJI", "Africa", "Djibouti", 
  "2020-11-15", 5649., 4., 5.857, 61., 0., 0., 5717.6, 4.049, 5.928, 61.741, 
  0., 0., 0.81, "", "", "", "", "", "", "", "", "", "", "", "", "", "", "", 
  "", "", "", "", "", "", "", "", "", "", "", 43.52, 988002., 41.285, 25.4, 
  4.213, 2.38, 2705.406, 22.5, 258.037, 6.05, 1.7, 24.5, "", 1.4, 67.11, 
  0.524}, {"DJI", "Africa", "Djibouti", "2020-11-16", 5655., 6., 4., 61., 0., 
  0., 5723.673, 6.073, 4.049, 61.741, 0., 0., 0.78, "", "", "", "", "", "", 
  "", "", "", "", "", "", "", "", "", "", "", "", "", "", "", "", "", "", "", 
  "", 43.52, 988002., 41.285, 25.4, 4.213, 2.38, 2705.406, 22.5, 258.037, 
  6.05, 1.7, 24.5, "", 1.4, 67.11, 0.524}, {"DJI", "Africa", "Djibouti", 
  "2020-11-17", 5656., 1., 3.286, 61., 0., 0., 5724.685, 1.012, 3.326, 
  61.741, 0., 0., 0.76, "", "", "", "", "", "", "", "", "", "", "", "", "", 
  "", "", "", "", "", "", "", "", "", "", "", "", "", 43.52, 988002., 41.285, 
  25.4, 4.213, 2.38, 2705.406, 22.5, 258.037, 6.05, 1.7, 24.5, "", 1.4, 
  67.11, 0.524}, {"DJI", "Africa", "Djibouti", "2020-11-18", 5658., 2., 
  3.286, 61., 0., 0., 5726.709, 2.024, 3.326, 61.741, 0., 0., 0.75, "", "", 
  "", "", "", "", "", "", "", "", "", "", "", "", "", "", "", "", "", "", "", 
  "", "", "", "", "", 43.52, 988002., 41.285, 25.4, 4.213, 2.38, 2705.406, 
  22.5, 258.037, 6.05, 1.7, 24.5, "", 1.4, 67.11, 0.524}, 
 {"DJI", "Africa", "Djibouti", "2020-11-19", 5658., 0., 2.429, 61., 0., 0., 
  5726.709, 0., 2.458, 61.741, 0., 0., 0.75, "", "", "", "", "", "", "", "", 
  "", "", "", "", "", "", "", "", "", "", "", "", "", "", "", "", "", "", 
  43.52, 988002., 41.285, 25.4, 4.213, 2.38, 2705.406, 22.5, 258.037, 6.05, 
  1.7, 24.5, "", 1.4, 67.11, 0.524}, {"DJI", "Africa", "Djibouti", 
  "2020-11-20", 5660., 2., 2.714, 61., 0., 0., 5728.733, 2.024, 2.747, 
  61.741, 0., 0., 0.78, "", "", "", "", "", "", "", "", "", "", "", "", "", 
  "", "", "", "", "", "", "", "", "", "", "", "", "", 43.52, 988002., 41.285, 
  25.4, 4.213, 2.38, 2705.406, 22.5, 258.037, 6.05, 1.7, 24.5, "", 1.4, 
  67.11, 0.524}, {"DJI", "Africa", "Djibouti", "2020-11-21", 5661., 1., 
  2.286, 61., 0., 0., 5729.745, 1.012, 2.313, 61.741, 0., 0., 0.8, "", "", 
  "", "", "", "", "", "", "", "", "", "", "", "", "", "", "", "", "", "", "", 
  "", "", "", "", "", 43.52, 988002., 41.285, 25.4, 4.213, 2.38, 2705.406, 
  22.5, 258.037, 6.05, 1.7, 24.5, "", 1.4, 67.11, 0.524}, 
 {"DJI", "Africa", "Djibouti", "2020-11-22", 5668., 7., 2.714, 61., 0., 0., 
  5736.83, 7.085, 2.747, 61.741, 0., 0., 0.82, "", "", "", "", "", "", "", 
  "", "", "", "", "", "", "", "", "", "", "", "", "", "", "", "", "", "", "", 
  37.96, 988002., 41.285, 25.4, 4.213, 2.38, 2705.406, 22.5, 258.037, 6.05, 
  1.7, 24.5, "", 1.4, 67.11, 0.524}, {"DJI", "Africa", "Djibouti", 
  "2020-11-23", 5668., 0., 1.857, 61., 0., 0., 5736.83, 0., 1.88, 61.741, 0., 
  0., 0.81, "", "", "", "", "", "", "", "", "", "", "", "", "", "", "", "", 
  "", "", "", "", "", "", "", "", "", "", 37.96, 988002., 41.285, 25.4, 
  4.213, 2.38, 2705.406, 22.5, 258.037, 6.05, 1.7, 24.5, "", 1.4, 67.11, 
  0.524}, {"DJI", "Africa", "Djibouti", "2020-11-24", 5669., 1., 1.857, 61., 
  0., 0., 5737.843, 1.012, 1.88, 61.741, 0., 0., 0.82, "", "", "", "", "", 
  "", "", "", "", "", "", "", "", "", "", "", "", "", "", "", "", "", "", "", 
  "", "", 37.96, 988002., 41.285, 25.4, 4.213, 2.38, 2705.406, 22.5, 258.037, 
  6.05, 1.7, 24.5, "", 1.4, 67.11, 0.524}, {"DJI", "Africa", "Djibouti", 
  "2020-11-25", 5670., 1., 1.714, 61., 0., 0., 5738.855, 1.012, 1.735, 
  61.741, 0., 0., 0.85, "", "", "", "", "", "", "", "", "", "", "", "", "", 
  "", "", "", "", "", "", "", "", "", "", "", "", "", 37.96, 988002., 41.285, 
  25.4, 4.213, 2.38, 2705.406, 22.5, 258.037, 6.05, 1.7, 24.5, "", 1.4, 
  67.11, 0.524}, {"DJI", "Africa", "Djibouti", "2020-11-26", 5676., 6., 
  2.571, 61., 0., 0., 5744.928, 6.073, 2.603, 61.741, 0., 0., 0.89, "", "", 
  "", "", "", "", "", "", "", "", "", "", "", "", "", "", "", "", "", "", "", 
  "", "", "", "", "", 37.96, 988002., 41.285, 25.4, 4.213, 2.38, 2705.406, 
  22.5, 258.037, 6.05, 1.7, 24.5, "", 1.4, 67.11, 0.524}, 
 {"DJI", "Africa", "Djibouti", "2020-11-27", 5676., 0., 2.286, 61., 0., 0., 
  5744.928, 0., 2.313, 61.741, 0., 0., 0.9, "", "", "", "", "", "", "", "", 
  "", "", "", "", "", "", "", "", "", "", "", "", "", "", "", "", "", "", 
  37.96, 988002., 41.285, 25.4, 4.213, 2.38, 2705.406, 22.5, 258.037, 6.05, 
  1.7, 24.5, "", 1.4, 67.11, 0.524}, {"DJI", "Africa", "Djibouti", 
  "2020-11-28", 5676., 0., 2.143, 61., 0., 0., 5744.928, 0., 2.169, 61.741, 
  0., 0., 0.93, "", "", "", "", "", "", "", "", "", "", "", "", "", "", "", 
  "", "", "", "", "", "", "", "", "", "", "", 37.96, 988002., 41.285, 25.4, 
  4.213, 2.38, 2705.406, 22.5, 258.037, 6.05, 1.7, 24.5, "", 1.4, 67.11, 
  0.524}, {"DJI", "Africa", "Djibouti", "2020-11-29", 5677., 1., 1.286, 61., 
  0., 0., 5745.94, 1.012, 1.301, 61.741, 0., 0., 0.97, "", "", "", "", "", 
  "", "", "", "", "", "", "", "", "", "", "", "", "", "", "", "", "", "", "", 
  "", "", 37.96, 988002., 41.285, 25.4, 4.213, 2.38, 2705.406, 22.5, 258.037, 
  6.05, 1.7, 24.5, "", 1.4, 67.11, 0.524}, {"DJI", "Africa", "Djibouti", 
  "2020-11-30", 5679., 2., 1.571, 61., 0., 0., 5747.964, 2.024, 1.591, 
  61.741, 0., 0., 1.02, "", "", "", "", "", "", "", "", "", "", "", "", "", 
  "", "", "", "", "", "", "", "", "", "", "", "", "", 37.96, 988002., 41.285, 
  25.4, 4.213, 2.38, 2705.406, 22.5, 258.037, 6.05, 1.7, 24.5, "", 1.4, 
  67.11, 0.524}, {"DJI", "Africa", "Djibouti", "2020-12-01", 5680., 1., 
  1.571, 61., 0., 0., 5748.976, 1.012, 1.591, 61.741, 0., 0., 1.08, "", "", 
  "", "", "", "", "", "", "", "", "", "", "", "", "", "", "", "", "", "", "", 
  "", "", "", "", "", 37.96, 988002., 41.285, 25.4, 4.213, 2.38, 2705.406, 
  22.5, 258.037, 6.05, 1.7, 24.5, "", 1.4, 67.11, 0.524}, 
 {"DJI", "Africa", "Djibouti", "2020-12-02", 5682., 2., 1.714, 61., 0., 0., 
  5751.001, 2.024, 1.735, 61.741, 0., 0., 1.16, "", "", "", "", "", "", "", 
  "", "", "", "", "", "", "", "", "", "", "", "", "", "", "", "", "", "", "", 
  37.96, 988002., 41.285, 25.4, 4.213, 2.38, 2705.406, 22.5, 258.037, 6.05, 
  1.7, 24.5, "", 1.4, 67.11, 0.524}, {"DJI", "Africa", "Djibouti", 
  "2020-12-03", 5689., 7., 1.857, 61., 0., 0., 5758.086, 7.085, 1.88, 61.741, 
  0., 0., 1.24, "", "", "", "", "", "", "", "", "", "", "", "", "", "", "", 
  "", "", "", "", "", "", "", "", "", "", "", 37.96, 988002., 41.285, 25.4, 
  4.213, 2.38, 2705.406, 22.5, 258.037, 6.05, 1.7, 24.5, "", 1.4, 67.11, 
  0.524}, {"DJI", "Africa", "Djibouti", "2020-12-04", 5690., 1., 2., 61., 0., 
  0., 5759.098, 1.012, 2.024, 61.741, 0., 0., 1.27, "", "", "", "", "", "", 
  "", "", "", "", "", "", "", "", "", "", "", "", "", "", "", "", "", "", "", 
  "", 37.96, 988002., 41.285, 25.4, 4.213, 2.38, 2705.406, 22.5, 258.037, 
  6.05, 1.7, 24.5, "", 1.4, 67.11, 0.524}, {"DJI", "Africa", "Djibouti", 
  "2020-12-05", 5692., 2., 2.286, 61., 0., 0., 5761.122, 2.024, 2.313, 
  61.741, 0., 0., 1.32, "", "", "", "", "", "", "", "", "", "", "", "", "", 
  "", "", "", "", "", "", "", "", "", "", "", "", "", 37.96, 988002., 41.285, 
  25.4, 4.213, 2.38, 2705.406, 22.5, 258.037, 6.05, 1.7, 24.5, "", 1.4, 
  67.11, 0.524}, {"DJI", "Africa", "Djibouti", "2020-12-06", 5701., 9., 
  3.429, 61., 0., 0., 5770.231, 9.109, 3.47, 61.741, 0., 0., 1.36, "", "", 
  "", "", "", "", "", "", "", "", "", "", "", "", "", "", "", "", "", "", "", 
  "", "", "", "", "", 37.96, 988002., 41.285, 25.4, 4.213, 2.38, 2705.406, 
  22.5, 258.037, 6.05, 1.7, 24.5, "", 1.4, 67.11, 0.524}, 
 {"DJI", "Africa", "Djibouti", "2020-12-07", 5708., 7., 4.143, 61., 0., 0., 
  5777.316, 7.085, 4.193, 61.741, 0., 0., 1.34, "", "", "", "", "", "", "", 
  "", "", "", "", "", "", "", "", "", "", "", "", "", "", "", "", "", "", "", 
  37.96, 988002., 41.285, 25.4, 4.213, 2.38, 2705.406, 22.5, 258.037, 6.05, 
  1.7, 24.5, "", 1.4, 67.11, 0.524}, {"DJI", "Africa", "Djibouti", 
  "2020-12-08", 5714., 6., 4.857, 61., 0., 0., 5783.389, 6.073, 4.916, 
  61.741, 0., 0., 1.31, "", "", "", "", "", "", "", "", "", "", "", "", "", 
  "", "", "", "", "", "", "", "", "", "", "", "", "", 37.96, 988002., 41.285, 
  25.4, 4.213, 2.38, 2705.406, 22.5, 258.037, 6.05, 1.7, 24.5, "", 1.4, 
  67.11, 0.524}, {"DJI", "Africa", "Djibouti", "2020-12-09", 5717., 3., 5., 
  61., 0., 0., 5786.426, 3.036, 5.061, 61.741, 0., 0., 1.27, "", "", "", "", 
  "", "", "", "", "", "", "", "", "", "", "", "", "", "", "", "", "", "", "", 
  "", "", "", 37.96, 988002., 41.285, 25.4, 4.213, 2.38, 2705.406, 22.5, 
  258.037, 6.05, 1.7, 24.5, "", 1.4, 67.11, 0.524}, 
 {"DJI", "Africa", "Djibouti", "2020-12-10", 5717., 0., 4., 61., 0., 0., 
  5786.426, 0., 4.049, 61.741, 0., 0., 1.26, "", "", "", "", "", "", "", "", 
  "", "", "", "", "", "", "", "", "", "", "", "", "", "", "", "", "", "", 
  37.96, 988002., 41.285, 25.4, 4.213, 2.38, 2705.406, 22.5, 258.037, 6.05, 
  1.7, 24.5, "", 1.4, 67.11, 0.524}, {"DJI", "Africa", "Djibouti", 
  "2020-12-11", 5721., 4., 4.429, 61., 0., 0., 5790.474, 4.049, 4.482, 
  61.741, 0., 0., 1.28, "", "", "", "", "", "", "", "", "", "", "", "", "", 
  "", "", "", "", "", "", "", "", "", "", "", "", "", 37.96, 988002., 41.285, 
  25.4, 4.213, 2.38, 2705.406, 22.5, 258.037, 6.05, 1.7, 24.5, "", 1.4, 
  67.11, 0.524}, {"DJI", "Africa", "Djibouti", "2020-12-12", 5725., 4., 
  4.714, 61., 0., 0., 5794.523, 4.049, 4.772, 61.741, 0., 0., 1.31, "", "", 
  "", "", "", "", "", "", "", "", "", "", "", "", "", "", "", "", "", "", "", 
  "", "", "", "", "", 37.96, 988002., 41.285, 25.4, 4.213, 2.38, 2705.406, 
  22.5, 258.037, 6.05, 1.7, 24.5, "", 1.4, 67.11, 0.524}, 
 {"DJI", "Africa", "Djibouti", "2020-12-13", 5728., 3., 3.857, 61., 0., 0., 
  5797.559, 3.036, 3.904, 61.741, 0., 0., 1.32, "", "", "", "", "", "", "", 
  "", "", "", "", "", "", "", "", "", "", "", "", "", "", "", "", "", "", "", 
  37.96, 988002., 41.285, 25.4, 4.213, 2.38, 2705.406, 22.5, 258.037, 6.05, 
  1.7, 24.5, "", 1.4, 67.11, 0.524}, {"DJI", "Africa", "Djibouti", 
  "2020-12-14", 5733., 5., 3.571, 61., 0., 0., 5802.62, 5.061, 3.615, 61.741, 
  0., 0., 1.34, "", "", "", "", "", "", "", "", "", "", "", "", "", "", "", 
  "", "", "", "", "", "", "", "", "", "", "", 37.96, 988002., 41.285, 25.4, 
  4.213, 2.38, 2705.406, 22.5, 258.037, 6.05, 1.7, 24.5, "", 1.4, 67.11, 
  0.524}, {"DJI", "Africa", "Djibouti", "2020-12-15", 5749., 16., 5., 61., 
  0., 0., 5818.814, 16.194, 5.061, 61.741, 0., 0., 1.36, "", "", "", "", "", 
  "", "", "", "", "", "", "", "", "", "", "", "", "", "", "", "", "", "", "", 
  "", "", 37.96, 988002., 41.285, 25.4, 4.213, 2.38, 2705.406, 22.5, 258.037, 
  6.05, 1.7, 24.5, "", 1.4, 67.11, 0.524}, {"DJI", "Africa", "Djibouti", 
  "2020-12-16", 5759., 10., 6., 61., 0., 0., 5828.936, 10.121, 6.073, 61.741, 
  0., 0., 1.32, "", "", "", "", "", "", "", "", "", "", "", "", "", "", "", 
  "", "", "", "", "", "", "", "", "", "", "", 37.96, 988002., 41.285, 25.4, 
  4.213, 2.38, 2705.406, 22.5, 258.037, 6.05, 1.7, 24.5, "", 1.4, 67.11, 
  0.524}, {"DJI", "Africa", "Djibouti", "2020-12-17", 5770., 11., 7.571, 61., 
  0., 0., 5840.069, 11.134, 7.663, 61.741, 0., 0., 1.27, "", "", "", "", "", 
  "", "", "", "", "", "", "", "", "", "", "", "", "", "", "", "", "", "", "", 
  "", "", 37.96, 988002., 41.285, 25.4, 4.213, 2.38, 2705.406, 22.5, 258.037, 
  6.05, 1.7, 24.5, "", 1.4, 67.11, 0.524}, {"DJI", "Africa", "Djibouti", 
  "2020-12-18", 5780., 10., 8.429, 61., 0., 0., 5850.191, 10.121, 8.531, 
  61.741, 0., 0., 1.21, "", "", "", "", "", "", "", "", "", "", "", "", "", 
  "", "", "", "", "", "", "", "", "", "", "", "", "", 37.96, 988002., 41.285, 
  25.4, 4.213, 2.38, 2705.406, 22.5, 258.037, 6.05, 1.7, 24.5, "", 1.4, 
  67.11, 0.524}, {"DJI", "Africa", "Djibouti", "2020-12-19", 5781., 1., 8., 
  61., 0., 0., 5851.203, 1.012, 8.097, 61.741, 0., 0., 1.14, "", "", "", "", 
  "", "", "", "", "", "", "", "", "", "", "", "", "", "", "", "", "", "", "", 
  "", "", "", 37.96, 988002., 41.285, 25.4, 4.213, 2.38, 2705.406, 22.5, 
  258.037, 6.05, 1.7, 24.5, "", 1.4, 67.11, 0.524}, 
 {"DJI", "Africa", "Djibouti", "2020-12-20", 5781., 0., 7.571, 61., 0., 0., 
  5851.203, 0., 7.663, 61.741, 0., 0., 1.07, "", "", "", "", "", "", "", "", 
  "", "", "", "", "", "", "", "", "", "", "", "", "", "", "", "", "", "", 
  37.96, 988002., 41.285, 25.4, 4.213, 2.38, 2705.406, 22.5, 258.037, 6.05, 
  1.7, 24.5, "", 1.4, 67.11, 0.524}, {"DJI", "Africa", "Djibouti", 
  "2020-12-21", 5783., 2., 7.143, 61., 0., 0., 5853.227, 2.024, 7.23, 61.741, 
  0., 0., 1.04, "", "", "", "", "", "", "", "", "", "", "", "", "", "", "", 
  "", "", "", "", "", "", "", "", "", "", "", 37.96, 988002., 41.285, 25.4, 
  4.213, 2.38, 2705.406, 22.5, 258.037, 6.05, 1.7, 24.5, "", 1.4, 67.11, 
  0.524}, {"DJI", "Africa", "Djibouti", "2020-12-22", 5786., 3., 5.286, 61., 
  0., 0., 5856.263, 3.036, 5.35, 61.741, 0., 0., 1.03, "", "", "", "", "", 
  "", "", "", "", "", "", "", "", "", "", "", "", "", "", "", "", "", "", "", 
  "", "", 37.96, 988002., 41.285, 25.4, 4.213, 2.38, 2705.406, 22.5, 258.037, 
  6.05, 1.7, 24.5, "", 1.4, 67.11, 0.524}, {"DJI", "Africa", "Djibouti", 
  "2020-12-23", 5789., 3., 4.286, 61., 0., 0., 5859.3, 3.036, 4.338, 61.741, 
  0., 0., 1.03, "", "", "", "", "", "", "", "", "", "", "", "", "", "", "", 
  "", "", "", "", "", "", "", "", "", "", "", 37.96, 988002., 41.285, 25.4, 
  4.213, 2.38, 2705.406, 22.5, 258.037, 6.05, 1.7, 24.5, "", 1.4, 67.11, 
  0.524}, {"DJI", "Africa", "Djibouti", "2020-12-24", 5800., 11., 4.286, 61., 
  0., 0., 5870.433, 11.134, 4.338, 61.741, 0., 0., 1.05, "", "", "", "", "", 
  "", "", "", "", "", "", "", "", "", "", "", "", "", "", "", "", "", "", "", 
  "", "", 37.96, 988002., 41.285, 25.4, 4.213, 2.38, 2705.406, 22.5, 258.037, 
  6.05, 1.7, 24.5, "", 1.4, 67.11, 0.524}, {"DJI", "Africa", "Djibouti", 
  "2020-12-25", 5804., 4., 3.429, 61., 0., 0., 5874.482, 4.049, 3.47, 61.741, 
  0., 0., 1.04, "", "", "", "", "", "", "", "", "", "", "", "", "", "", "", 
  "", "", "", "", "", "", "", "", "", "", "", 37.96, 988002., 41.285, 25.4, 
  4.213, 2.38, 2705.406, 22.5, 258.037, 6.05, 1.7, 24.5, "", 1.4, 67.11, 
  0.524}, {"DJI", "Africa", "Djibouti", "2020-12-26", 5805., 1., 3.429, 61., 
  0., 0., 5875.494, 1.012, 3.47, 61.741, 0., 0., 1.04, "", "", "", "", "", 
  "", "", "", "", "", "", "", "", "", "", "", "", "", "", "", "", "", "", "", 
  "", "", 37.96, 988002., 41.285, 25.4, 4.213, 2.38, 2705.406, 22.5, 258.037, 
  6.05, 1.7, 24.5, "", 1.4, 67.11, 0.524}, {"DJI", "Africa", "Djibouti", 
  "2020-12-27", 5813., 8., 4.571, 61., 0., 0., 5883.591, 8.097, 4.627, 
  61.741, 0., 0., 1.03, "", "", "", "", "", "", "", "", "", "", "", "", "", 
  "", "", "", "", "", "", "", "", "", "", "", "", "", 37.96, 988002., 41.285, 
  25.4, 4.213, 2.38, 2705.406, 22.5, 258.037, 6.05, 1.7, 24.5, "", 1.4, 
  67.11, 0.524}, {"DJI", "Africa", "Djibouti", "2020-12-28", 5813., 0., 
  4.286, 61., 0., 0., 5883.591, 0., 4.338, 61.741, 0., 0., 1.01, "", "", "", 
  "", "", "", "", "", "", "", "", "", "", "", "", "", "", "", "", "", "", "", 
  "", "", "", "", 37.96, 988002., 41.285, 25.4, 4.213, 2.38, 2705.406, 22.5, 
  258.037, 6.05, 1.7, 24.5, "", 1.4, 67.11, 0.524}, 
 {"DJI", "Africa", "Djibouti", "2020-12-29", 5813., 0., 3.857, 61., 0., 0., 
  5883.591, 0., 3.904, 61.741, 0., 0., 1.02, "", "", "", "", "", "", "", "", 
  "", "", "", "", "", "", "", "", "", "", "", "", "", "", "", "", "", "", 
  37.96, 988002., 41.285, 25.4, 4.213, 2.38, 2705.406, 22.5, 258.037, 6.05, 
  1.7, 24.5, "", 1.4, 67.11, 0.524}, {"DJI", "Africa", "Djibouti", 
  "2020-12-30", 5824., 11., 5., 61., 0., 0., 5894.725, 11.134, 5.061, 61.741, 
  0., 0., 1.06, "", "", "", "", "", "", "", "", "", "", "", "", "", "", "", 
  "", "", "", "", "", "", "", "", "", "", "", 37.96, 988002., 41.285, 25.4, 
  4.213, 2.38, 2705.406, 22.5, 258.037, 6.05, 1.7, 24.5, "", 1.4, 67.11, 
  0.524}, {"DJI", "Africa", "Djibouti", "2020-12-31", 5831., 7., 4.429, 61., 
  0., 0., 5901.81, 7.085, 4.482, 61.741, 0., 0., 1.06, "", "", "", "", "", 
  "", "", "", "", "", "", "", "", "", "", "", "", "", "", "", "", "", "", "", 
  "", "", 37.96, 988002., 41.285, 25.4, 4.213, 2.38, 2705.406, 22.5, 258.037, 
  6.05, 1.7, 24.5, "", 1.4, 67.11, 0.524}, {"DJI", "Africa", "Djibouti", 
  "2021-01-01", 5840., 9., 5.143, 61., 0., 0., 5910.919, 9.109, 5.205, 
  61.741, 0., 0., 1.05, "", "", "", "", "", "", "", "", "", "", "", "", "", 
  "", "", "", "", "", "", "", "", "", "", "", "", "", 37.96, 988002., 41.285, 
  25.4, 4.213, 2.38, 2705.406, 22.5, 258.037, 6.05, 1.7, 24.5, "", 1.4, 
  67.11, 0.524}, {"DJI", "Africa", "Djibouti", "2021-01-02", 5841., 1., 
  5.143, 61., 0., 0., 5911.931, 1.012, 5.205, 61.741, 0., 0., 1.02, "", "", 
  "", "", "", "", "", "", "", "", "", "", "", "", "", "", "", "", "", "", "", 
  "", "", "", "", "", 37.96, 988002., 41.285, 25.4, 4.213, 2.38, 2705.406, 
  22.5, 258.037, 6.05, 1.7, 24.5, "", 1.4, 67.11, 0.524}, 
 {"DJI", "Africa", "Djibouti", "2021-01-03", 5842., 1., 4.143, 61., 0., 0., 
  5912.943, 1.012, 4.193, 61.741, 0., 0., 0.99, "", "", "", "", "", "", "", 
  "", "", "", "", "", "", "", "", "", "", "", "", "", "", "", "", "", "", "", 
  37.96, 988002., 41.285, 25.4, 4.213, 2.38, 2705.406, 22.5, 258.037, 6.05, 
  1.7, 24.5, "", 1.4, 67.11, 0.524}, {"DJI", "Africa", "Djibouti", 
  "2021-01-04", 5846., 4., 4.714, 61., 0., 0., 5916.992, 4.049, 4.772, 
  61.741, 0., 0., 0.98, "", "", "", "", "", "", "", "", "", "", "", "", "", 
  "", "", "", "", "", "", "", "", "", "", "", "", "", 37.96, 988002., 41.285, 
  25.4, 4.213, 2.38, 2705.406, 22.5, 258.037, 6.05, 1.7, 24.5, "", 1.4, 
  67.11, 0.524}, {"DJI", "Africa", "Djibouti", "2021-01-05", 5854., 8., 
  5.857, 61., 0., 0., 5925.089, 8.097, 5.928, 61.741, 0., 0., 0.98, "", "", 
  "", "", "", "", "", "", "", "", "", "", "", "", "", "", "", "", "", "", "", 
  "", "", "", "", "", 37.96, 988002., 41.285, 25.4, 4.213, 2.38, 2705.406, 
  22.5, 258.037, 6.05, 1.7, 24.5, "", 1.4, 67.11, 0.524}, 
 {"DJI", "Africa", "Djibouti", "2021-01-06", 5855., 1., 4.429, 61., 0., 0., 
  5926.101, 1.012, 4.482, 61.741, 0., 0., 0.97, "", "", "", "", "", "", "", 
  "", "", "", "", "", "", "", "", "", "", "", "", "", "", "", "", "", "", "", 
  37.96, 988002., 41.285, 25.4, 4.213, 2.38, 2705.406, 22.5, 258.037, 6.05, 
  1.7, 24.5, "", 1.4, 67.11, 0.524}, {"DJI", "Africa", "Djibouti", 
  "2021-01-07", 5857., 2., 3.714, 61., 0., 0., 5928.126, 2.024, 3.759, 
  61.741, 0., 0., 0.98, "", "", "", "", "", "", "", "", "", "", "", "", "", 
  "", "", "", "", "", "", "", "", "", "", "", "", "", 37.96, 988002., 41.285, 
  25.4, 4.213, 2.38, 2705.406, 22.5, 258.037, 6.05, 1.7, 24.5, "", 1.4, 
  67.11, 0.524}, {"DJI", "Africa", "Djibouti", "2021-01-08", 5865., 8., 
  3.571, 61., 0., 0., 5936.223, 8.097, 3.615, 61.741, 0., 0., 1.01, "", "", 
  "", "", "", "", "", "", "", "", "", "", "", "", "", "", "", "", "", "", "", 
  "", "", "", "", "", 37.96, 988002., 41.285, 25.4, 4.213, 2.38, 2705.406, 
  22.5, 258.037, 6.05, 1.7, 24.5, "", 1.4, 67.11, 0.524}, 
 {"DJI", "Africa", "Djibouti", "2021-01-09", 5866., 1., 3.571, 61., 0., 0., 
  5937.235, 1.012, 3.615, 61.741, 0., 0., 1.01, "", "", "", "", "", "", "", 
  "", "", "", "", "", "", "", "", "", "", "", "", "", "", "", "", "", "", "", 
  37.96, 988002., 41.285, 25.4, 4.213, 2.38, 2705.406, 22.5, 258.037, 6.05, 
  1.7, 24.5, "", 1.4, 67.11, 0.524}, {"DJI", "Africa", "Djibouti", 
  "2021-01-10", 5871., 5., 4.143, 61., 0., 0., 5942.296, 5.061, 4.193, 
  61.741, 0., 0., 1.01, "", "", "", "", "", "", "", "", "", "", "", "", "", 
  "", "", "", "", "", "", "", "", "", "", "", "", "", 37.96, 988002., 41.285, 
  25.4, 4.213, 2.38, 2705.406, 22.5, 258.037, 6.05, 1.7, 24.5, "", 1.4, 
  67.11, 0.524}, {"DJI", "Africa", "Djibouti", "2021-01-11", 5877., 6., 
  4.429, 61., 0., 0., 5948.369, 6.073, 4.482, 61.741, 0., 0., 1.01, "", "", 
  "", "", "", "", "", "", "", "", "", "", "", "", "", "", "", "", "", "", "", 
  "", "", "", "", "", 37.96, 988002., 41.285, 25.4, 4.213, 2.38, 2705.406, 
  22.5, 258.037, 6.05, 1.7, 24.5, "", 1.4, 67.11, 0.524}, 
 {"DJI", "Africa", "Djibouti", "2021-01-12", 5879., 2., 3.571, 61., 0., 0., 
  5950.393, 2.024, 3.615, 61.741, 0., 0., 0.99, "", "", "", "", "", "", "", 
  "", "", "", "", "", "", "", "", "", "", "", "", "", "", "", "", "", "", "", 
  37.96, 988002., 41.285, 25.4, 4.213, 2.38, 2705.406, 22.5, 258.037, 6.05, 
  1.7, 24.5, "", 1.4, 67.11, 0.524}, {"DJI", "Africa", "Djibouti", 
  "2021-01-13", 5891., 12., 5.143, 61., 0., 0., 5962.539, 12.146, 5.205, 
  61.741, 0., 0., 1., "", "", "", "", "", "", "", "", "", "", "", "", "", "", 
  "", "", "", "", "", "", "", "", "", "", "", "", 37.96, 988002., 41.285, 
  25.4, 4.213, 2.38, 2705.406, 22.5, 258.037, 6.05, 1.7, 24.5, "", 1.4, 
  67.11, 0.524}, {"DJI", "Africa", "Djibouti", "2021-01-14", 5900., 9., 
  6.143, 61., 0., 0., 5971.648, 9.109, 6.217, 61.741, 0., 0., 0.97, "", "", 
  "", "", "", "", "", "", "", "", "", "", "", "", "", "", "", "", "", "", "", 
  "", "", "", "", "", 37.96, 988002., 41.285, 25.4, 4.213, 2.38, 2705.406, 
  22.5, 258.037, 6.05, 1.7, 24.5, "", 1.4, 67.11, 0.524}, 
 {"DJI", "Africa", "Djibouti", "2021-01-15", 5903., 3., 5.429, 61., 0., 0., 
  5974.684, 3.036, 5.494, 61.741, 0., 0., 0.92, "", "", "", "", "", "", "", 
  "", "", "", "", "", "", "", "", "", "", "", "", "", "", "", "", "", "", "", 
  37.96, 988002., 41.285, 25.4, 4.213, 2.38, 2705.406, 22.5, 258.037, 6.05, 
  1.7, 24.5, "", 1.4, 67.11, 0.524}, {"DJI", "Africa", "Djibouti", 
  "2021-01-16", 5903., 0., 5.286, 61., 0., 0., 5974.684, 0., 5.35, 61.741, 
  0., 0., 0.88, "", "", "", "", "", "", "", "", "", "", "", "", "", "", "", 
  "", "", "", "", "", "", "", "", "", "", "", 37.96, 988002., 41.285, 25.4, 
  4.213, 2.38, 2705.406, 22.5, 258.037, 6.05, 1.7, 24.5, "", 1.4, 67.11, 
  0.524}, {"DJI", "Africa", "Djibouti", "2021-01-17", 5905., 2., 4.857, 61., 
  0., 0., 5976.709, 2.024, 4.916, 61.741, 0., 0., 0.84, "", "", "", "", "", 
  "", "", "", "", "", "", "", "", "", "", "", "", "", "", "", "", "", "", "", 
  "", "", 37.96, 988002., 41.285, 25.4, 4.213, 2.38, 2705.406, 22.5, 258.037, 
  6.05, 1.7, 24.5, "", 1.4, 67.11, 0.524}, {"DJI", "Africa", "Djibouti", 
  "2021-01-18", 5905., 0., 4., 61., 0., 0., 5976.709, 0., 4.049, 61.741, 0., 
  0., 0.81, "", "", "", "", "", "", "", "", "", "", "", "", "", "", "", "", 
  "", "", "", "", "", "", "", "", "", "", 37.96, 988002., 41.285, 25.4, 
  4.213, 2.38, 2705.406, 22.5, 258.037, 6.05, 1.7, 24.5, "", 1.4, 67.11, 
  0.524}, {"DJI", "Africa", "Djibouti", "2021-01-19", 5910., 5., 4.429, 61., 
  0., 0., 5981.769, 5.061, 4.482, 61.741, 0., 0., 0.81, "", "", "", "", "", 
  "", "", "", "", "", "", "", "", "", "", "", "", "", "", "", "", "", "", "", 
  "", "", 37.96, 988002., 41.285, 25.4, 4.213, 2.38, 2705.406, 22.5, 258.037, 
  6.05, 1.7, 24.5, "", 1.4, 67.11, 0.524}, {"DJI", "Africa", "Djibouti", 
  "2021-01-20", 5913., 3., 3.143, 61., 0., 0., 5984.806, 3.036, 3.181, 
  61.741, 0., 0., 0.79, "", "", "", "", "", "", "", "", "", "", "", "", "", 
  "", "", "", "", "", "", "", "", "", "", "", "", "", 37.96, 988002., 41.285, 
  25.4, 4.213, 2.38, 2705.406, 22.5, 258.037, 6.05, 1.7, 24.5, "", 1.4, 
  67.11, 0.524}, {"DJI", "Africa", "Djibouti", "2021-01-21", 5916., 3., 
  2.286, 61., 0., 0., 5987.842, 3.036, 2.313, 61.741, 0., 0., 0.79, "", "", 
  "", "", "", "", "", "", "", "", "", "", "", "", "", "", "", "", "", "", "", 
  "", "", "", "", "", 37.96, 988002., 41.285, 25.4, 4.213, 2.38, 2705.406, 
  22.5, 258.037, 6.05, 1.7, 24.5, "", 1.4, 67.11, 0.524}, 
 {"DJI", "Africa", "Djibouti", "2021-01-22", 5917., 1., 2., 61., 0., 0., 
  5988.854, 1.012, 2.024, 61.741, 0., 0., 0.79, "", "", "", "", "", "", "", 
  "", "", "", "", "", "", "", "", "", "", "", "", "", "", "", "", "", "", "", 
  37.96, 988002., 41.285, 25.4, 4.213, 2.38, 2705.406, 22.5, 258.037, 6.05, 
  1.7, 24.5, "", 1.4, 67.11, 0.524}, {"DJI", "Africa", "Djibouti", 
  "2021-01-23", 5918., 1., 2.143, 61., 0., 0., 5989.866, 1.012, 2.169, 
  61.741, 0., 0., 0.79, "", "", "", "", "", "", "", "", "", "", "", "", "", 
  "", "", "", "", "", "", "", "", "", "", "", "", "", 37.96, 988002., 41.285, 
  25.4, 4.213, 2.38, 2705.406, 22.5, 258.037, 6.05, 1.7, 24.5, "", 1.4, 
  67.11, 0.524}, {"DJI", "Africa", "Djibouti", "2021-01-24", 5919., 1., 2., 
  61., 0., 0., 5990.879, 1.012, 2.024, 61.741, 0., 0., 0.79, "", "", "", "", 
  "", "", "", "", "", "", "", "", "", "", "", "", "", "", "", "", "", "", "", 
  "", "", "", 37.96, 988002., 41.285, 25.4, 4.213, 2.38, 2705.406, 22.5, 
  258.037, 6.05, 1.7, 24.5, "", 1.4, 67.11, 0.524}, 
 {"DJI", "Africa", "Djibouti", "2021-01-25", 5920., 1., 2.143, 61., 0., 0., 
  5991.891, 1.012, 2.169, 61.741, 0., 0., 0.81, "", "", "", "", "", "", "", 
  "", "", "", "", "", "", "", "", "", "", "", "", "", "", "", "", "", "", "", 
  37.96, 988002., 41.285, 25.4, 4.213, 2.38, 2705.406, 22.5, 258.037, 6.05, 
  1.7, 24.5, "", 1.4, 67.11, 0.524}, {"DJI", "Africa", "Djibouti", 
  "2021-01-26", 5923., 3., 1.857, 62., 1., 0.143, 5994.927, 3.036, 1.88, 
  62.753, 1.012, 0.145, 0.83, "", "", "", "", "", "", "", "", "", "", "", "", 
  "", "", "", "", "", "", "", "", "", "", "", "", "", "", 37.96, 988002., 
  41.285, 25.4, 4.213, 2.38, 2705.406, 22.5, 258.037, 6.05, 1.7, 24.5, "", 
  1.4, 67.11, 0.524}, {"DJI", "Africa", "Djibouti", "2021-01-27", 5926., 3., 
  1.857, 62., 0., 0.143, 5997.964, 3.036, 1.88, 62.753, 0., 0.145, 0.85, "", 
  "", "", "", "", "", "", "", "", "", "", "", "", "", "", "", "", "", "", "", 
  "", "", "", "", "", "", 37.96, 988002., 41.285, 25.4, 4.213, 2.38, 
  2705.406, 22.5, 258.037, 6.05, 1.7, 24.5, "", 1.4, 67.11, 0.524}, 
 {"DJI", "Africa", "Djibouti", "2021-01-28", 5929., 3., 1.857, 62., 0., 
  0.143, 6001., 3.036, 1.88, 62.753, 0., 0.145, 0.87, "", "", "", "", "", "", 
  "", "", "", "", "", "", "", "", "", "", "", "", "", "", "", "", "", "", "", 
  "", 37.96, 988002., 41.285, 25.4, 4.213, 2.38, 2705.406, 22.5, 258.037, 
  6.05, 1.7, 24.5, "", 1.4, 67.11, 0.524}, {"DJI", "Africa", "Djibouti", 
  "2021-01-29", 5930., 1., 1.857, 62., 0., 0.143, 6002.012, 1.012, 1.88, 
  62.753, 0., 0.145, 0.88, "", "", "", "", "", "", "", "", "", "", "", "", 
  "", "", "", "", "", "", "", "", "", "", "", "", "", "", 37.96, 988002., 
  41.285, 25.4, 4.213, 2.38, 2705.406, 22.5, 258.037, 6.05, 1.7, 24.5, "", 
  1.4, 67.11, 0.524}, {"DJI", "Africa", "Djibouti", "2021-01-30", 5931., 1., 
  1.857, 62., 0., 0.143, 6003.024, 1.012, 1.88, 62.753, 0., 0.145, 0.91, "", 
  "", "", "", "", "", "", "", "", "", "", "", "", "", "", "", "", "", "", "", 
  "", "", "", "", "", "", 37.96, 988002., 41.285, 25.4, 4.213, 2.38, 
  2705.406, 22.5, 258.037, 6.05, 1.7, 24.5, "", 1.4, 67.11, 0.524}, 
 {"DJI", "Africa", "Djibouti", "2021-01-31", 5932., 1., 1.857, 63., 1., 
  0.286, 6004.036, 1.012, 1.88, 63.765, 1.012, 0.289, 0.92, "", "", "", "", 
  "", "", "", "", "", "", "", "", "", "", "", "", "", "", "", "", "", "", "", 
  "", "", "", 37.96, 988002., 41.285, 25.4, 4.213, 2.38, 2705.406, 22.5, 
  258.037, 6.05, 1.7, 24.5, "", 1.4, 67.11, 0.524}, 
 {"DJI", "Africa", "Djibouti", "2021-02-01", 5932., 0., 1.714, 63., 0., 
  0.286, 6004.036, 0., 1.735, 63.765, 0., 0.289, 0.95, "", "", "", "", "", 
  "", "", "", "", "", "", "", "", "", "", "", "", "", "", "", "", "", "", "", 
  "", "", 37.96, 988002., 41.285, 25.4, 4.213, 2.38, 2705.406, 22.5, 258.037, 
  6.05, 1.7, 24.5, "", 1.4, 67.11, 0.524}, {"DJI", "Africa", "Djibouti", 
  "2021-02-02", 5935., 3., 1.714, 63., 0., 0.143, 6007.073, 3.036, 1.735, 
  63.765, 0., 0.145, 1.01, "", "", "", "", "", "", "", "", "", "", "", "", 
  "", "", "", "", "", "", "", "", "", "", "", "", "", "", 37.96, 988002., 
  41.285, 25.4, 4.213, 2.38, 2705.406, 22.5, 258.037, 6.05, 1.7, 24.5, "", 
  1.4, 67.11, 0.524}, {"DJI", "Africa", "Djibouti", "2021-02-03", 5936., 1., 
  1.429, 63., 0., 0.143, 6008.085, 1.012, 1.446, 63.765, 0., 0.145, 1.06, "", 
  "", "", "", "", "", "", "", "", "", "", "", "", "", "", "", "", "", "", "", 
  "", "", "", "", "", "", 37.96, 988002., 41.285, 25.4, 4.213, 2.38, 
  2705.406, 22.5, 258.037, 6.05, 1.7, 24.5, "", 1.4, 67.11, 0.524}, 
 {"DJI", "Africa", "Djibouti", "2021-02-04", 5936., 0., 1., 63., 0., 0.143, 
  6008.085, 0., 1.012, 63.765, 0., 0.145, 1.13, "", "", "", "", "", "", "", 
  "", "", "", "", "", "", "", "", "", "", "", "", "", "", "", "", "", "", "", 
  37.96, 988002., 41.285, 25.4, 4.213, 2.38, 2705.406, 22.5, 258.037, 6.05, 
  1.7, 24.5, "", 1.4, 67.11, 0.524}, {"DJI", "Africa", "Djibouti", 
  "2021-02-05", 5941., 5., 1.571, 63., 0., 0.143, 6013.146, 5.061, 1.591, 
  63.765, 0., 0.145, 1.22, "", "", "", "", "", "", "", "", "", "", "", "", 
  "", "", "", "", "", "", "", "", "", "", "", "", "", "", 37.96, 988002., 
  41.285, 25.4, 4.213, 2.38, 2705.406, 22.5, 258.037, 6.05, 1.7, 24.5, "", 
  1.4, 67.11, 0.524}, {"DJI", "Africa", "Djibouti", "2021-02-06", 5941., 0., 
  1.429, 63., 0., 0.143, 6013.146, 0., 1.446, 63.765, 0., 0.145, 1.27, "", 
  "", "", "", "", "", "", "", "", "", "", "", "", "", "", "", "", "", "", "", 
  "", "", "", "", "", "", 37.96, 988002., 41.285, 25.4, 4.213, 2.38, 
  2705.406, 22.5, 258.037, 6.05, 1.7, 24.5, "", 1.4, 67.11, 0.524}, 
 {"DJI", "Africa", "Djibouti", "2021-02-07", 5947., 6., 2.143, 63., 0., 0., 
  6019.219, 6.073, 2.169, 63.765, 0., 0., 1.33, "", "", "", "", "", "", "", 
  "", "", "", "", "", "", "", "", "", "", "", "", "", "", "", "", "", "", "", 
  37.96, 988002., 41.285, 25.4, 4.213, 2.38, 2705.406, 22.5, 258.037, 6.05, 
  1.7, 24.5, "", 1.4, 67.11, 0.524}, {"DJI", "Africa", "Djibouti", 
  "2021-02-08", 5950., 3., 2.571, 63., 0., 0., 6022.255, 3.036, 2.603, 
  63.765, 0., 0., 1.33, "", "", "", "", "", "", "", "", "", "", "", "", "", 
  "", "", "", "", "", "", "", "", "", "", "", "", "", 37.96, 988002., 41.285, 
  25.4, 4.213, 2.38, 2705.406, 22.5, 258.037, 6.05, 1.7, 24.5, "", 1.4, 
  67.11, 0.524}, {"DJI", "Africa", "Djibouti", "2021-02-09", 5959., 9., 
  3.429, 63., 0., 0., 6031.364, 9.109, 3.47, 63.765, 0., 0., 1.33, "", "", 
  "", "", "", "", "", "", "", "", "", "", "", "", "", "", "", "", "", "", "", 
  "", "", "", "", "", 37.96, 988002., 41.285, 25.4, 4.213, 2.38, 2705.406, 
  22.5, 258.037, 6.05, 1.7, 24.5, "", 1.4, 67.11, 0.524}, 
 {"DJI", "Africa", "Djibouti", "2021-02-10", 5962., 3., 3.714, 63., 0., 0., 
  6034.401, 3.036, 3.759, 63.765, 0., 0., 1.29, "", "", "", "", "", "", "", 
  "", "", "", "", "", "", "", "", "", "", "", "", "", "", "", "", "", "", "", 
  37.96, 988002., 41.285, 25.4, 4.213, 2.38, 2705.406, 22.5, 258.037, 6.05, 
  1.7, 24.5, "", 1.4, 67.11, 0.524}, {"DJI", "Africa", "Djibouti", 
  "2021-02-11", 5966., 4., 4.286, 63., 0., 0., 6038.449, 4.049, 4.338, 
  63.765, 0., 0., 1.27, "", "", "", "", "", "", "", "", "", "", "", "", "", 
  "", "", "", "", "", "", "", "", "", "", "", "", "", 37.96, 988002., 41.285, 
  25.4, 4.213, 2.38, 2705.406, 22.5, 258.037, 6.05, 1.7, 24.5, "", 1.4, 
  67.11, 0.524}, {"DJI", "Africa", "Djibouti", "2021-02-12", 5967., 1., 
  3.714, 63., 0., 0., 6039.461, 1.012, 3.759, 63.765, 0., 0., 1.24, "", "", 
  "", "", "", "", "", "", "", "", "", "", "", "", "", "", "", "", "", "", "", 
  "", "", "", "", "", 37.96, 988002., 41.285, 25.4, 4.213, 2.38, 2705.406, 
  22.5, 258.037, 6.05, 1.7, 24.5, "", 1.4, 67.11, 0.524}, 
 {"DJI", "Africa", "Djibouti", "2021-02-13", 5968., 1., 3.857, 63., 0., 0., 
  6040.474, 1.012, 3.904, 63.765, 0., 0., 1.24, "", "", "", "", "", "", "", 
  "", "", "", "", "", "", "", "", "", "", "", "", "", "", "", "", "", "", "", 
  37.96, 988002., 41.285, 25.4, 4.213, 2.38, 2705.406, 22.5, 258.037, 6.05, 
  1.7, 24.5, "", 1.4, 67.11, 0.524}, {"DJI", "Africa", "Djibouti", 
  "2021-02-14", 5971., 3., 3.429, 63., 0., 0., 6043.51, 3.036, 3.47, 63.765, 
  0., 0., 1.25, "", "", "", "", "", "", "", "", "", "", "", "", "", "", "", 
  "", "", "", "", "", "", "", "", "", "", "", 37.96, 988002., 41.285, 25.4, 
  4.213, 2.38, 2705.406, 22.5, 258.037, 6.05, 1.7, 24.5, "", 1.4, 67.11, 
  0.524}, {"DJI", "Africa", "Djibouti", "2021-02-15", 5980., 9., 4.286, 63., 
  0., 0., 6052.619, 9.109, 4.338, 63.765, 0., 0., 1.26, "", "", "", "", "", 
  "", "", "", "", "", "", "", "", "", "", "", "", "", "", "", "", "", "", "", 
  "", "", 37.96, 988002., 41.285, 25.4, 4.213, 2.38, 2705.406, 22.5, 258.037, 
  6.05, 1.7, 24.5, "", 1.4, 67.11, 0.524}, {"DJI", "Africa", "Djibouti", 
  "2021-02-16", 5981., 1., 3.143, 63., 0., 0., 6053.631, 1.012, 3.181, 
  63.765, 0., 0., 1.22, "", "", "", "", "", "", "", "", "", "", "", "", "", 
  "", "", "", "", "", "", "", "", "", "", "", "", "", 37.96, 988002., 41.285, 
  25.4, 4.213, 2.38, 2705.406, 22.5, 258.037, 6.05, 1.7, 24.5, "", 1.4, 
  67.11, 0.524}, {"DJI", "Africa", "Djibouti", "2021-02-17", 6006., 25., 
  6.286, 63., 0., 0., 6078.935, 25.304, 6.362, 63.765, 0., 0., 1.22, "", "", 
  "", "", "", "", "", "", "", "", "", "", "", "", "", "", "", "", "", "", "", 
  "", "", "", "", "", 37.96, 988002., 41.285, 25.4, 4.213, 2.38, 2705.406, 
  22.5, 258.037, 6.05, 1.7, 24.5, "", 1.4, 67.11, 0.524}, 
 {"DJI", "Africa", "Djibouti", "2021-02-18", 6008., 2., 6., 63., 0., 0., 
  6080.959, 2.024, 6.073, 63.765, 0., 0., 1.22, "", "", "", "", "", "", "", 
  "", "", "", "", "", "", "", "", "", "", "", "", "", "", "", "", "", "", "", 
  37.96, 988002., 41.285, 25.4, 4.213, 2.38, 2705.406, 22.5, 258.037, 6.05, 
  1.7, 24.5, "", 1.4, 67.11, 0.524}, {"DJI", "Africa", "Djibouti", 
  "2021-02-19", 6022., 14., 7.857, 63., 0., 0., 6095.129, 14.17, 7.953, 
  63.765, 0., 0., 1.25, "", "", "", "", "", "", "", "", "", "", "", "", "", 
  "", "", "", "", "", "", "", "", "", "", "", "", "", 37.96, 988002., 41.285, 
  25.4, 4.213, 2.38, 2705.406, 22.5, 258.037, 6.05, 1.7, 24.5, "", 1.4, 
  67.11, 0.524}, {"DJI", "Africa", "Djibouti", "2021-02-20", 6022., 0., 
  7.714, 63., 0., 0., 6095.129, 0., 7.808, 63.765, 0., 0., 1.24, "", "", "", 
  "", "", "", "", "", "", "", "", "", "", "", "", "", "", "", "", "", "", "", 
  "", "", "", "", 37.96, 988002., 41.285, 25.4, 4.213, 2.38, 2705.406, 22.5, 
  258.037, 6.05, 1.7, 24.5, "", 1.4, 67.11, 0.524}, 
 {"DJI", "Africa", "Djibouti", "2021-02-21", 6024., 2., 7.571, 63., 0., 0., 
  6097.154, 2.024, 7.663, 63.765, 0., 0., 1.25, "", "", "", "", "", "", "", 
  "", "", "", "", "", "", "", "", "", "", "", "", "", "", "", "", "", "", "", 
  37.96, 988002., 41.285, 25.4, 4.213, 2.38, 2705.406, 22.5, 258.037, 6.05, 
  1.7, 24.5, "", 1.4, 67.11, 0.524}, {"DJI", "Africa", "Djibouti", 
  "2021-02-22", 6026., 2., 6.571, 63., 0., 0., 6099.178, 2.024, 6.651, 
  63.765, 0., 0., 1.27, "", "", "", "", "", "", "", "", "", "", "", "", "", 
  "", "", "", "", "", "", "", "", "", "", "", "", "", 37.96, 988002., 41.285, 
  25.4, 4.213, 2.38, 2705.406, 22.5, 258.037, 6.05, 1.7, 24.5, "", 1.4, 
  67.11, 0.524}, {"DJI", "Africa", "Djibouti", "2021-02-23", 6052., 26., 
  10.143, 63., 0., 0., 6125.494, 26.316, 10.266, 63.765, 0., 0., 1.32, "", 
  "", "", "", "", "", "", "", "", "", "", "", "", "", "", "", "", "", "", "", 
  "", "", "", "", "", "", 37.96, 988002., 41.285, 25.4, 4.213, 2.38, 
  2705.406, 22.5, 258.037, 6.05, 1.7, 24.5, "", 1.4, 67.11, 0.524}, 
 {"DJI", "Africa", "Djibouti", "2021-02-24", 6052., 0., 6.571, 63., 0., 0., 
  6125.494, 0., 6.651, 63.765, 0., 0., 1.29, "", "", "", "", "", "", "", "", 
  "", "", "", "", "", "", "", "", "", "", "", "", "", "", "", "", "", "", 
  37.96, 988002., 41.285, 25.4, 4.213, 2.38, 2705.406, 22.5, 258.037, 6.05, 
  1.7, 24.5, "", 1.4, 67.11, 0.524}, {"DJI", "Africa", "Djibouti", 
  "2021-02-25", 6060., 8., 7.429, 63., 0., 0., 6133.591, 8.097, 7.519, 
  63.765, 0., 0., 1.29, "", "", "", "", "", "", "", "", "", "", "", "", "", 
  "", "", "", "", "", "", "", "", "", "", "", "", "", 37.96, 988002., 41.285, 
  25.4, 4.213, 2.38, 2705.406, 22.5, 258.037, 6.05, 1.7, 24.5, "", 1.4, 
  67.11, 0.524}, {"DJI", "Africa", "Djibouti", "2021-02-26", 6062., 2., 
  5.714, 63., 0., 0., 6135.615, 2.024, 5.784, 63.765, 0., 0., 1.29, "", "", 
  "", "", "", "", "", "", "", "", "", "", "", "", "", "", "", "", "", "", "", 
  "", "", "", "", "", 37.96, 988002., 41.285, 25.4, 4.213, 2.38, 2705.406, 
  22.5, 258.037, 6.05, 1.7, 24.5, "", 1.4, 67.11, 0.524}, 
 {"DJI", "Africa", "Djibouti", "2021-02-27", 6065., 3., 6.143, 63., 0., 0., 
  6138.652, 3.036, 6.217, 63.765, 0., 0., 1.33, "", "", "", "", "", "", "", 
  "", "", "", "", "", "", "", "", "", "", "", "", "", "", "", "", "", "", "", 
  37.96, 988002., 41.285, 25.4, 4.213, 2.38, 2705.406, 22.5, 258.037, 6.05, 
  1.7, 24.5, "", 1.4, 67.11, 0.524}, {"DJI", "Africa", "Djibouti", 
  "2021-02-28", 6066., 1., 6., 63., 0., 0., 6139.664, 1.012, 6.073, 63.765, 
  0., 0., 1.36, "", "", "", "", "", "", "", "", "", "", "", "", "", "", "", 
  "", "", "", "", "", "", "", "", "", "", "", 37.96, 988002., 41.285, 25.4, 
  4.213, 2.38, 2705.406, 22.5, 258.037, 6.05, 1.7, 24.5, "", 1.4, 67.11, 
  0.524}, {"DJI", "Africa", "Djibouti", "2021-03-01", 6087., 21., 8.714, 63., 
  0., 0., 6160.919, 21.255, 8.82, 63.765, 0., 0., 1.42, "", "", "", "", "", 
  "", "", "", "", "", "", "", "", "", "", "", "", "", "", "", "", "", "", "", 
  "", "", 37.96, 988002., 41.285, 25.4, 4.213, 2.38, 2705.406, 22.5, 258.037, 
  6.05, 1.7, 24.5, "", 1.4, 67.11, 0.524}, {"DJI", "Africa", "Djibouti", 
  "2021-03-02", 6089., 2., 5.286, 63., 0., 0., 6162.943, 2.024, 5.35, 63.765, 
  0., 0., 1.41, "", "", "", "", "", "", "", "", "", "", "", "", "", "", "", 
  "", "", "", "", "", "", "", "", "", "", "", 37.96, 988002., 41.285, 25.4, 
  4.213, 2.38, 2705.406, 22.5, 258.037, 6.05, 1.7, 24.5, "", 1.4, 67.11, 
  0.524}, {"DJI", "Africa", "Djibouti", "2021-03-03", 6102., 13., 7.143, 63., 
  0., 0., 6176.101, 13.158, 7.23, 63.765, 0., 0., 1.45, "", "", "", "", "", 
  "", "", "", "", "", "", "", "", "", "", "", "", "", "", "", "", "", "", "", 
  "", "", 37.96, 988002., 41.285, 25.4, 4.213, 2.38, 2705.406, 22.5, 258.037, 
  6.05, 1.7, 24.5, "", 1.4, 67.11, 0.524}, {"DJI", "Africa", "Djibouti", 
  "2021-03-04", 6110., 8., 7.143, 63., 0., 0., 6184.198, 8.097, 7.23, 63.765, 
  0., 0., 1.48, "", "", "", "", "", "", "", "", "", "", "", "", "", "", "", 
  "", "", "", "", "", "", "", "", "", "", "", 37.96, 988002., 41.285, 25.4, 
  4.213, 2.38, 2705.406, 22.5, 258.037, 6.05, 1.7, 24.5, "", 1.4, 67.11, 
  0.524}, {"DJI", "Africa", "Djibouti", "2021-03-05", 6130., 20., 9.714, 63., 
  0., 0., 6204.441, 20.243, 9.832, 63.765, 0., 0., 1.52, "", "", "", "", "", 
  "", "", "", "", "", "", "", "", "", "", "", "", "", "", "", "", "", "", "", 
  "", "", 37.96, 988002., 41.285, 25.4, 4.213, 2.38, 2705.406, 22.5, 258.037, 
  6.05, 1.7, 24.5, "", 1.4, 67.11, 0.524}, {"DJI", "Africa", "Djibouti", 
  "2021-03-06", 6134., 4., 9.857, 63., 0., 0., 6208.489, 4.049, 9.977, 
  63.765, 0., 0., 1.53, "", "", "", "", "", "", "", "", "", "", "", "", "", 
  "", "", "", "", "", "", "", "", "", "", "", "", "", 37.96, 988002., 41.285, 
  25.4, 4.213, 2.38, 2705.406, 22.5, 258.037, 6.05, 1.7, 24.5, "", 1.4, 
  67.11, 0.524}, {"DJI", "Africa", "Djibouti", "2021-03-07", 6146., 12., 
  11.429, 63., 0., 0., 6220.635, 12.146, 11.567, 63.765, 0., 0., 1.56, "", 
  "", "", "", "", "", "", "", "", "", "", "", "", "", "", "", "", "", "", "", 
  "", "", "", "", "", "", 37.96, 988002., 41.285, 25.4, 4.213, 2.38, 
  2705.406, 22.5, 258.037, 6.05, 1.7, 24.5, "", 1.4, 67.11, 0.524}, 
 {"DJI", "Africa", "Djibouti", "2021-03-08", 6157., 11., 10., 63., 0., 0., 
  6231.769, 11.134, 10.121, 63.765, 0., 0., 1.58, "", "", "", "", "", "", "", 
  "", "", "", "", "", "", "", "", "", "", "", "", "", "", "", "", "", "", "", 
  37.96, 988002., 41.285, 25.4, 4.213, 2.38, 2705.406, 22.5, 258.037, 6.05, 
  1.7, 24.5, "", 1.4, 67.11, 0.524}, {"DJI", "Africa", "Djibouti", 
  "2021-03-09", 6181., 24., 13.143, 63., 0., 0., 6256.06, 24.291, 13.302, 
  63.765, 0., 0., 1.61, "", "", "", "", "", "", "", "", "", "", "", "", "", 
  "", "", "", "", "", "", "", "", "", "", "", "", "", 37.96, 988002., 41.285, 
  25.4, 4.213, 2.38, 2705.406, 22.5, 258.037, 6.05, 1.7, 24.5, "", 1.4, 
  67.11, 0.524}, {"DJI", "Africa", "Djibouti", "2021-03-10", 6227., 46., 
  17.857, 63., 0., 0., 6302.619, 46.559, 18.074, 63.765, 0., 0., 1.64, "", 
  "", "", "", "", "", "", "", "", "", "", "", "", "", "", "", "", "", "", "", 
  "", "", "", "", "", "", 37.96, 988002., 41.285, 25.4, 4.213, 2.38, 
  2705.406, 22.5, 258.037, 6.05, 1.7, 24.5, "", 1.4, 67.11, 0.524}, 
 {"DJI", "Africa", "Djibouti", "2021-03-11", 6234., 7., 17.714, 63., 0., 0., 
  6309.704, 7.085, 17.929, 63.765, 0., 0., 1.61, "", "", "", "", "", "", "", 
  "", "", "", "", "", "", "", "", "", "", "", "", "", "", "", "", "", "", "", 
  37.96, 988002., 41.285, 25.4, 4.213, 2.38, 2705.406, 22.5, 258.037, 6.05, 
  1.7, 24.5, "", 1.4, 67.11, 0.524}, {"DJI", "Africa", "Djibouti", 
  "2021-03-12", 6236., 2., 15.143, 63., 0., 0., 6311.728, 2.024, 15.327, 
  63.765, 0., 0., 1.61, "", "", "", "", "", "", "", "", "", "", "", "", "", 
  "", "", "", "", "", "", "", "", "", "", "", "", "", 37.96, 988002., 41.285, 
  25.4, 4.213, 2.38, 2705.406, 22.5, 258.037, 6.05, 1.7, 24.5, "", 1.4, 
  67.11, 0.524}, {"DJI", "Africa", "Djibouti", "2021-03-13", 6252., 16., 
  16.857, 63., 0., 0., 6327.922, 16.194, 17.062, 63.765, 0., 0., 1.65, "", 
  "", "", "", "", "", "", "", "", "", "", "", "", "", "", "", "", "", "", "", 
  "", "", "", "", "", "", 37.96, 988002., 41.285, 25.4, 4.213, 2.38, 
  2705.406, 22.5, 258.037, 6.05, 1.7, 24.5, "", 1.4, 67.11, 0.524}, 
 {"DJI", "Africa", "Djibouti", "2021-03-14", 6268., 16., 17.429, 63., 0., 0., 
  6344.117, 16.194, 17.64, 63.765, 0., 0., 1.68, "", "", "", "", "", "", "", 
  "", "", "", "", "", "", "", "", "", "", "", "", "", "", "", "", "", "", "", 
  37.96, 988002., 41.285, 25.4, 4.213, 2.38, 2705.406, 22.5, 258.037, 6.05, 
  1.7, 24.5, "", 1.4, 67.11, 0.524}, {"DJI", "Africa", "Djibouti", 
  "2021-03-15", 6294., 26., 19.571, 63., 0., 0., 6370.432, 26.316, 19.809, 
  63.765, 0., 0., 1.72, "", "", "", "", "", "", "", "", "", "", "", "", "", 
  "", "", "", "", "", "", "", "", "", "", "", "", "", 37.96, 988002., 41.285, 
  25.4, 4.213, 2.38, 2705.406, 22.5, 258.037, 6.05, 1.7, 24.5, "", 1.4, 
  67.11, 0.524}, {"DJI", "Africa", "Djibouti", "2021-03-16", 6336., 42., 
  22.143, 63., 0., 0., 6412.942, 42.51, 22.412, 63.765, 0., 0., 1.76, "", "", 
  "", "", "", "", "", "", "", "", "", "", "", "", "", "", "", "", "", "", "", 
  "", "", "", "", "", 37.96, 988002., 41.285, 25.4, 4.213, 2.38, 2705.406, 
  22.5, 258.037, 6.05, 1.7, 24.5, "", 1.4, 67.11, 0.524}, 
 {"DJI", "Africa", "Djibouti", "2021-03-17", 6385., 49., 22.571, 63., 0., 0., 
  6462.538, 49.595, 22.846, 63.765, 0., 0., 1.79, "", "", "", "", "", "", "", 
  "", "", "", "", "", "", "", "", "", "", "", "", "", "", "", "", "", "", "", 
  37.96, 988002., 41.285, 25.4, 4.213, 2.38, 2705.406, 22.5, 258.037, 6.05, 
  1.7, 24.5, "", 1.4, 67.11, 0.524}, {"DJI", "Africa", "Djibouti", 
  "2021-03-18", 6452., 67., 31.143, 63., 0., 0., 6530.351, 67.814, 31.521, 
  63.765, 0., 0., 1.81, "", "", "", "", "", "", "", "", "", "", "", "", "", 
  "", "", "", "", "", "", "", "", "", "", "", "", "", 37.96, 988002., 41.285, 
  25.4, 4.213, 2.38, 2705.406, 22.5, 258.037, 6.05, 1.7, 24.5, "", 1.4, 
  67.11, 0.524}, {"DJI", "Africa", "Djibouti", "2021-03-19", 6501., 49., 
  37.857, 63., 0., 0., 6579.946, 49.595, 38.317, 63.765, 0., 0., 1.8, "", "", 
  "", "", "", "", "", "", "", "", "", "", "", "", "", "", "", "", "", "", "", 
  "", "", "", "", "", 37.96, 988002., 41.285, 25.4, 4.213, 2.38, 2705.406, 
  22.5, 258.037, 6.05, 1.7, 24.5, "", 1.4, 67.11, 0.524}, 
 {"DJI", "Africa", "Djibouti", "2021-03-20", 6518., 17., 38., 63., 0., 0., 
  6597.153, 17.206, 38.461, 63.765, 0., 0., 1.8, "", "", "", "", "", "", "", 
  "", "", "", "", "", "", "", "", "", "", "", "", "", "", "", "", "", "", "", 
  37.96, 988002., 41.285, 25.4, 4.213, 2.38, 2705.406, 22.5, 258.037, 6.05, 
  1.7, 24.5, "", 1.4, 67.11, 0.524}, {"DJI", "Africa", "Djibouti", 
  "2021-03-21", 6588., 70., 45.714, 64., 1., 0.143, 6668.003, 70.85, 46.269, 
  64.777, 1.012, 0.145, 1.81, "", "", "", "", "", "", "", "", "", "", "", "", 
  "", "", "", "", "", "", "", "", "", "", "", "", "", "", 37.96, 988002., 
  41.285, 25.4, 4.213, 2.38, 2705.406, 22.5, 258.037, 6.05, 1.7, 24.5, "", 
  1.4, 67.11, 0.524}, {"DJI", "Africa", "Djibouti", "2021-03-22", 6658., 70., 
  52., 64., 0., 0.143, 6738.853, 70.85, 52.631, 64.777, 0., 0.145, 1.8, "", 
  "", "", "", "", "", "", "", "", "", "", "", "", "", "", "", "", "", "", "", 
  "", "", "", "", "", "", 34.26, 988002., 41.285, 25.4, 4.213, 2.38, 
  2705.406, 22.5, 258.037, 6.05, 1.7, 24.5, "", 1.4, 67.11, 0.524}, 
 {"DJI", "Africa", "Djibouti", "2021-03-23", 6771., 113., 62.143, 64., 0., 
  0.143, 6853.225, 114.372, 62.898, 64.777, 0., 0.145, 1.8, "", "", "", "", 
  "", "", "", "", "", "", "", "", "", "", "", "", "", "", "", "", "", "", "", 
  "", "", "", 34.26, 988002., 41.285, 25.4, 4.213, 2.38, 2705.406, 22.5, 
  258.037, 6.05, 1.7, 24.5, "", 1.4, 67.11, 0.524}, 
 {"DJI", "Africa", "Djibouti", "2021-03-24", 6895., 124., 72.857, 64., 0., 
  0.143, 6978.731, 125.506, 73.742, 64.777, 0., 0.145, 1.79, "", "", "", "", 
  "", "", "", "", "", "", "", "", "", "", "", "", "", "", "", "", "", "", "", 
  "", "", "", 34.26, 988002., 41.285, 25.4, 4.213, 2.38, 2705.406, 22.5, 
  258.037, 6.05, 1.7, 24.5, "", 1.4, 67.11, 0.524}, 
 {"DJI", "Africa", "Djibouti", "2021-03-25", 7016., 121., 80.571, 64., 0., 
  0.143, 7101.2, 122.469, 81.55, 64.777, 0., 0.145, 1.77, "", "", "", "", "", 
  "", "", "", "", "", "", "", "", "", "", "", "", "", "", "", "", "", "", "", 
  "", "", 34.26, 988002., 41.285, 25.4, 4.213, 2.38, 2705.406, 22.5, 258.037, 
  6.05, 1.7, 24.5, "", 1.4, 67.11, 0.524}, {"DJI", "Africa", "Djibouti", 
  "2021-03-26", 7169., 153., 95.429, 66., 2., 0.429, 7256.058, 154.858, 
  96.587, 66.801, 2.024, 0.434, 1.74, "", "", "", "", "", "", "", "", "", "", 
  "", "", "", "", "", "", "", "", "", "", "", "", "", "", "", "", 34.26, 
  988002., 41.285, 25.4, 4.213, 2.38, 2705.406, 22.5, 258.037, 6.05, 1.7, 
  24.5, "", 1.4, 67.11, 0.524}, {"DJI", "Africa", "Djibouti", "2021-03-27", 
  7249., 80., 104.429, 66., 0., 0.429, 7337.03, 80.971, 105.697, 66.801, 0., 
  0.434, 1.7, "", "", "", "", "", "", "", "", "", "", "", "", "", "", "", "", 
  "", "", "", "", "", "", "", "", "", "", 34.26, 988002., 41.285, 25.4, 
  4.213, 2.38, 2705.406, 22.5, 258.037, 6.05, 1.7, 24.5, "", 1.4, 67.11, 
  0.524}, {"DJI", "Africa", "Djibouti", "2021-03-28", 7361., 112., 110.429, 
  67., 1., 0.429, 7450.39, 113.36, 111.77, 67.814, 1.012, 0.434, 1.66, "", 
  "", "", "", "", "", "", "", "", "", "", "", "", "", "", "", "", "", "", "", 
  "", "", "", "", "", "", 34.26, 988002., 41.285, 25.4, 4.213, 2.38, 
  2705.406, 22.5, 258.037, 6.05, 1.7, 24.5, "", 1.4, 67.11, 0.524}, 
 {"DJI", "Africa", "Djibouti", "2021-03-29", 7610., 249., 136., 68., 1., 
  0.571, 7702.414, 252.024, 137.652, 68.826, 1.012, 0.578, 1.62, "", "", "", 
  "", "", "", "", "", "", "", "", "", "", "", "", "", "", "", "", "", "", "", 
  "", "", "", "", 34.26, 988002., 41.285, 25.4, 4.213, 2.38, 2705.406, 22.5, 
  258.037, 6.05, 1.7, 24.5, "", 1.4, 67.11, 0.524}, 
 {"DJI", "Africa", "Djibouti", "2021-03-30", 7790., 180., 145.571, 69., 1., 
  0.714, 7884.599, 182.186, 147.339, 69.838, 1.012, 0.723, 1.56, "", "", "", 
  "", "", "", "", "", "", "", "", "", "", "", "", "", "", "", "", "", "", "", 
  "", "", "", "", 34.26, 988002., 41.285, 25.4, 4.213, 2.38, 2705.406, 22.5, 
  258.037, 6.05, 1.7, 24.5, "", 1.4, 67.11, 0.524}, 
 {"DJI", "Africa", "Djibouti", "2021-03-31", 8002., 212., 158.143, 70., 1., 
  0.857, 8099.174, 214.574, 160.063, 70.85, 1.012, 0.868, 1.51, "", "", "", 
  "", "", "", "", "", "", "", "", "", "", "", "", "", "", "", "", "", "", "", 
  "", "", "", "", 34.26, 988002., 41.285, 25.4, 4.213, 2.38, 2705.406, 22.5, 
  258.037, 6.05, 1.7, 24.5, "", 1.4, 67.11, 0.524}, 
 {"DJI", "Africa", "Djibouti", "2021-04-01", 8180., 178., 166.286, 71., 1., 
  1., 8279.335, 180.162, 168.305, 71.862, 1.012, 1.012, 1.46, "", "", "", "", 
  "", "", "", "", "", "", "", "", "", "", "", "", "", "", "", "", "", "", "", 
  "", "", "", 34.26, 988002., 41.285, 25.4, 4.213, 2.38, 2705.406, 22.5, 
  258.037, 6.05, 1.7, 24.5, "", 1.4, 67.11, 0.524}, 
 {"DJI", "Africa", "Djibouti", "2021-04-02", 8431., 251., 180.286, 72., 1., 
  0.857, 8533.384, 254.048, 182.475, 72.874, 1.012, 0.868, 1.41, "", "", "", 
  "", "", "", "", "", "", "", "", "", "", "", "", "", "", "", "", "", "", "", 
  "", "", "", "", 34.26, 988002., 41.285, 25.4, 4.213, 2.38, 2705.406, 22.5, 
  258.037, 6.05, 1.7, 24.5, "", 1.4, 67.11, 0.524}, 
 {"DJI", "Africa", "Djibouti", "2021-04-03", 8509., 78., 180., 72., 0., 
  0.857, 8612.331, 78.947, 182.186, 72.874, 0., 0.868, 1.35, "", "", "", "", 
  "", "", "", "", "", "", "", "", "", "", "", "", "", "", "", "", "", "", "", 
  "", "", "", 34.26, 988002., 41.285, 25.4, 4.213, 2.38, 2705.406, 22.5, 
  258.037, 6.05, 1.7, 24.5, "", 1.4, 67.11, 0.524}, 
 {"DJI", "Africa", "Djibouti", "2021-04-04", 8509., 0., 164., 72., 0., 0.714, 
  8612.331, 0., 165.992, 72.874, 0., 0.723, 1.29, "", "", "", "", "", "", "", 
  "", "", "", "", "", "", "", "", "", "", "", "", "", "", "", "", "", "", "", 
  34.26, 988002., 41.285, 25.4, 4.213, 2.38, 2705.406, 22.5, 258.037, 6.05, 
  1.7, 24.5, "", 1.4, 67.11, 0.524}, {"DJI", "Africa", "Djibouti", 
  "2021-04-05", 8696., 187., 155.143, 76., 4., 1.143, 8801.602, 189.271, 
  157.027, 76.923, 4.049, 1.157, 1.27, "", "", "", "", "", "", "", "", "", 
  "", "", "", "", "", "", "", "", "", "", "", "", "", "", "", "", "", 34.26, 
  988002., 41.285, 25.4, 4.213, 2.38, 2705.406, 22.5, 258.037, 6.05, 1.7, 
  24.5, "", 1.4, 67.11, 0.524}, {"DJI", "Africa", "Djibouti", "2021-04-06", 
  9111., 415., 188.714, 85., 9., 2.286, 9221.641, 420.04, 191.006, 86.032, 
  9.109, 2.313, 1.24, "", "", "", "", "", "", "", "", "", "", "", "", "", "", 
  "", "", "", "", "", "", "", "", "", "", "", "", 37.96, 988002., 41.285, 
  25.4, 4.213, 2.38, 2705.406, 22.5, 258.037, 6.05, 1.7, 24.5, "", 1.4, 
  67.11, 0.524}, {"DJI", "Africa", "Djibouti", "2021-04-07", 9306., 195., 
  186.286, 90., 5., 2.857, 9419.009, 197.368, 188.548, 91.093, 5.061, 2.892, 
  1.18, "", "", "", "", "", "", "", "", "", "", "", "", "", "", "", "", "", 
  "", "", "", "", "", "", "", "", "", 37.96, 988002., 41.285, 25.4, 4.213, 
  2.38, 2705.406, 22.5, 258.037, 6.05, 1.7, 24.5, "", 1.4, 67.11, 0.524}, 
 {"DJI", "Africa", "Djibouti", "2021-04-08", 9479., 173., 185.571, 92., 2., 
  3., 9594.11, 175.101, 187.825, 93.117, 2.024, 3.036, 1.12, "", "", "", "", 
  "", "", "", "", "", "", "", "", "", "", "", "", "", "", "", "", "", "", "", 
  "", "", "", 37.96, 988002., 41.285, 25.4, 4.213, 2.38, 2705.406, 22.5, 
  258.037, 6.05, 1.7, 24.5, "", 1.4, 67.11, 0.524}, 
 {"DJI", "Africa", "Djibouti", "2021-04-09", 9662., 183., 175.857, 94., 2., 
  3.143, 9779.332, 185.222, 177.993, 95.142, 2.024, 3.181, 1.07, "", "", "", 
  "", "", "", "", "", "", "", "", "", "", "", "", "", "", "", "", "", "", "", 
  "", "", "", "", 37.96, 988002., 41.285, 25.4, 4.213, 2.38, 2705.406, 22.5, 
  258.037, 6.05, 1.7, 24.5, "", 1.4, 67.11, 0.524}, 
 {"DJI", "Africa", "Djibouti", "2021-04-10", 9722., 60., 173.286, 94., 0., 
  3.143, 9840.061, 60.729, 175.39, 95.142, 0., 3.181, 1.01, "", "", "", "", 
  "", "", "", "", "", "", "", "", "", "", "", "", "", "", "", "", "", "", "", 
  "", "", "", 37.96, 988002., 41.285, 25.4, 4.213, 2.38, 2705.406, 22.5, 
  258.037, 6.05, 1.7, 24.5, "", 1.4, 67.11, 0.524}, 
 {"DJI", "Africa", "Djibouti", "2021-04-11", 9876., 154., 195.286, 96., 2., 
  3.429, 9995.931, 155.87, 197.657, 97.166, 2.024, 3.47, 0.96, "", "", "", 
  "", "", "", "", "", "", "", "", "", "", "", "", "", "", "", "", "", "", "", 
  "", "", "", "", 37.96, 988002., 41.285, 25.4, 4.213, 2.38, 2705.406, 22.5, 
  258.037, 6.05, 1.7, 24.5, "", 1.4, 67.11, 0.524}, 
 {"DJI", "Africa", "Djibouti", "2021-04-12", 9975., 99., 182.714, 100., 4., 
  3.429, 10096.133, 100.202, 184.933, 101.214, 4.049, 3.47, 0.9, "", "", "", 
  "", "", "", "", "", "", "", "", "", "", "", "", "", "", "", "", "", "", "", 
  "", "", "", "", 37.96, 988002., 41.285, 25.4, 4.213, 2.38, 2705.406, 22.5, 
  258.037, 6.05, 1.7, 24.5, "", 1.4, 67.11, 0.524}, 
 {"DJI", "Africa", "Djibouti", "2021-04-13", 10077., 102., 138., 102., 2., 
  2.429, 10199.372, 103.239, 139.676, 103.239, 2.024, 2.458, 0.86, "", "", 
  "", "", "", "", "", "", "", "", "", "", "", "", "", "", "", "", "", "", "", 
  "", "", "", "", "", 37.96, 988002., 41.285, 25.4, 4.213, 2.38, 2705.406, 
  22.5, 258.037, 6.05, 1.7, 24.5, "", 1.4, 67.11, 0.524}, 
 {"DJI", "Africa", "Djibouti", "2021-04-14", 10202., 125., 128., 106., 4., 
  2.286, 10325.89, 126.518, 129.554, 107.287, 4.049, 2.313, 0.82, "", "", "", 
  "", "", "", "", "", "", "", "", "", "", "", "", "", "", "", "", "", "", "", 
  "", "", "", "", 37.96, 988002., 41.285, 25.4, 4.213, 2.38, 2705.406, 22.5, 
  258.037, 6.05, 1.7, 24.5, "", 1.4, 67.11, 0.524}, 
 {"DJI", "Africa", "Djibouti", "2021-04-15", 10275., 73., 113.714, 110., 4., 
  2.571, 10399.777, 73.886, 115.095, 111.336, 4.049, 2.603, 0.8, "", "", "", 
  "", "", "", "", "", "", "", "", "", "", "", "", "", "", "", "", "", "", "", 
  "", "", "", "", 37.96, 988002., 41.285, 25.4, 4.213, 2.38, 2705.406, 22.5, 
  258.037, 6.05, 1.7, 24.5, "", 1.4, 67.11, 0.524}, 
 {"DJI", "Africa", "Djibouti", "2021-04-16", 10385., 110., 103.286, 110., 0., 
  2.286, 10511.112, 111.336, 104.54, 111.336, 0., 2.313, 0.77, "", "", "", 
  "", "", "", "", "", "", "", "", "", "", "", "", "", "", "", "", "", "", "", 
  "", "", "", "", 37.96, 988002., 41.285, 25.4, 4.213, 2.38, 2705.406, 22.5, 
  258.037, 6.05, 1.7, 24.5, "", 1.4, 67.11, 0.524}, 
 {"DJI", "Africa", "Djibouti", "2021-04-17", 10412., 27., 98.571, 114., 4., 
  2.857, 10538.44, 27.328, 99.768, 115.384, 4.049, 2.892, 0.75, "", "", "", 
  "", "", "", "", "", "", "", "", "", "", "", "", "", "", 10246., 10246., "", 
  "", "", 1.04, 1.04, "", "", 37.96, 988002., 41.285, 25.4, 4.213, 2.38, 
  2705.406, 22.5, 258.037, 6.05, 1.7, 24.5, "", 1.4, 67.11, 0.524}, 
 {"DJI", "Africa", "Djibouti", "2021-04-18", 10460., 48., 83.429, 116., 2., 
  2.857, 10587.023, 48.583, 84.442, 117.409, 2.024, 2.892, 0.73, "", "", "", 
  "", "", "", "", "", "", "", "", "", "", "", "", "", "", "", "", "", "", 
  254., "", "", "", 257., 37.96, 988002., 41.285, 25.4, 4.213, 2.38, 
  2705.406, 22.5, 258.037, 6.05, 1.7, 24.5, "", 1.4, 67.11, 0.524}, 
 {"DJI", "Africa", "Djibouti", "2021-04-19", 10510., 50., 76.429, 119., 3., 
  2.714, 10637.63, 50.607, 77.357, 120.445, 3.036, 2.747, 0.7, "", "", "", 
  "", "", "", "", "", "", "", "", "", "", "", "", "", "", "", "", "", "", 
  254., "", "", "", 257., 37.96, 988002., 41.285, 25.4, 4.213, 2.38, 
  2705.406, 22.5, 258.037, 6.05, 1.7, 24.5, "", 1.4, 67.11, 0.524}, 
 {"DJI", "Africa", "Djibouti", "2021-04-20", 10557., 47., 68.571, 123., 4., 
  3., 10685.201, 47.571, 69.404, 124.494, 4.049, 3.036, 0.69, "", "", "", "", 
  "", "", "", "", "", "", "", "", "", "", "", "", "", "", "", "", "", 254., 
  "", "", "", 257., 37.96, 988002., 41.285, 25.4, 4.213, 2.38, 2705.406, 
  22.5, 258.037, 6.05, 1.7, 24.5, "", 1.4, 67.11, 0.524}, 
 {"DJI", "Africa", "Djibouti", "2021-04-21", 10633., 76., 61.571, 129., 6., 
  3.286, 10762.124, 76.923, 62.319, 130.567, 6.073, 3.326, 0.69, "", "", "", 
  "", "", "", "", "", "", "", "", "", "", "", "", "", "", "", "", "", "", 
  254., "", "", "", 257., 37.96, 988002., 41.285, 25.4, 4.213, 2.38, 
  2705.406, 22.5, 258.037, 6.05, 1.7, 24.5, "", 1.4, 67.11, 0.524}, 
 {"DJI", "Africa", "Djibouti", "2021-04-22", 10697., 64., 60.286, 130., 1., 
  2.857, 10826.901, 64.777, 61.018, 131.579, 1.012, 2.892, 0.69, "", "", "", 
  "", "", "", "", "", "", "", "", "", "", "", "", "", "", "", "", "", "", 
  254., "", "", "", 257., 37.96, 988002., 41.285, 25.4, 4.213, 2.38, 
  2705.406, 22.5, 258.037, 6.05, 1.7, 24.5, "", 1.4, 67.11, 0.524}, 
 {"DJI", "Africa", "Djibouti", "2021-04-23", 10738., 41., 50.429, 132., 2., 
  3.143, 10868.399, 41.498, 51.041, 133.603, 2.024, 3.181, 0.69, "", "", "", 
  "", "", "", "", "", "", "", "", "", "", "", "", "", "", "", "", "", "", 
  254., "", "", "", 257., 37.96, 988002., 41.285, 25.4, 4.213, 2.38, 
  2705.406, 22.5, 258.037, 6.05, 1.7, 24.5, "", 1.4, 67.11, 0.524}, 
 {"DJI", "Africa", "Djibouti", "2021-04-24", 10746., 8., 47.714, 132., 0., 
  2.571, 10876.496, 8.097, 48.294, 133.603, 0., 2.603, 0.7, "", "", "", "", 
  "", "", "", "", "", "", "", "", "", "", "", "", "", "", "", "", "", 254., 
  "", "", "", 257., 37.96, 988002., 41.285, 25.4, 4.213, 2.38, 2705.406, 
  22.5, 258.037, 6.05, 1.7, 24.5, "", 1.4, 67.11, 0.524}, 
 {"DJI", "Africa", "Djibouti", "2021-04-25", 10802., 56., 48.857, 136., 4., 
  2.857, 10933.176, 56.68, 49.45, 137.652, 4.049, 2.892, 0.71, "", "", "", 
  "", "", "", "", "", "", "", "", "", "", "", "", "", "", "", "", "", "", 
  254., "", "", "", 257., 37.96, 988002., 41.285, 25.4, 4.213, 2.38, 
  2705.406, 22.5, 258.037, 6.05, 1.7, 24.5, "", 1.4, 67.11, 0.524}, 
 {"DJI", "Africa", "Djibouti", "2021-04-26", 10885., 83., 53.571, 138., 2., 
  2.714, 11017.184, 84.008, 54.222, 139.676, 2.024, 2.747, 0.7, "", "", "", 
  "", "", "", "", "", "", "", "", "", "", "", "", "", "", "", "", "", "", 
  254., "", "", "", 257., 37.96, 988002., 41.285, 25.4, 4.213, 2.38, 
  2705.406, 22.5, 258.037, 6.05, 1.7, 24.5, "", 1.4, 67.11, 0.524}, 
 {"DJI", "Africa", "Djibouti", "2021-04-27", 10931., 46., 53.429, 142., 4., 
  2.714, 11063.743, 46.559, 54.077, 143.724, 4.049, 2.747, 0.69, "", "", "", 
  "", "", "", "", "", "", "", "", "", "", "", "", "", "", "", "", "", "", 
  254., "", "", "", 257., 37.96, 988002., 41.285, 25.4, 4.213, 2.38, 
  2705.406, 22.5, 258.037, 6.05, 1.7, 24.5, "", 1.4, 67.11, 0.524}, 
 {"DJI", "Africa", "Djibouti", "2021-04-28", 10986., 55., 50.429, 142., 0., 
  1.857, 11119.411, 55.668, 51.041, 143.724, 0., 1.88, 0.69, "", "", "", "", 
  "", "", "", "", "", "", "", "", "", "", "", "", "", 13042., 12547., 495., 
  "", 254., 1.32, 1.27, 0.05, 257., 37.96, 988002., 41.285, 25.4, 4.213, 
  2.38, 2705.406, 22.5, 258.037, 6.05, 1.7, 24.5, "", 1.4, 67.11, 0.524}, 
 {"DJI", "Africa", "Djibouti", "2021-04-29", 11026., 40., 47., 143., 1., 
  1.857, 11159.896, 40.486, 47.571, 144.737, 1.012, 1.88, 0.69, "", "", "", 
  "", "", "", "", "", "", "", "", "", "", "", "", "", "", "", "", "", "", 
  228., "", "", "", 231., 37.96, 988002., 41.285, 25.4, 4.213, 2.38, 
  2705.406, 22.5, 258.037, 6.05, 1.7, 24.5, "", 1.4, 67.11, 0.524}, 
 {"DJI", "Africa", "Djibouti", "2021-04-30", 11100., 74., 51.714, 143., 0., 
  1.571, 11234.795, 74.899, 52.342, 144.737, 0., 1.591, 0.69, "", "", "", "", 
  "", "", "", "", "", "", "", "", "", "", "", "", "", "", "", "", "", 202., 
  "", "", "", 204., 37.96, 988002., 41.285, 25.4, 4.213, 2.38, 2705.406, 
  22.5, 258.037, 6.05, 1.7, 24.5, "", 1.4, 67.11, 0.524}, 
 {"DJI", "Africa", "Djibouti", "2021-05-01", 11121., 21., 53.571, 145., 2., 
  1.857, 11256.05, 21.255, 54.222, 146.761, 2.024, 1.88, 0.68, "", "", "", 
  "", "", "", "", "", "", "", "", "", "", "", "", "", "", "", "", "", "", 
  177., "", "", "", 179., 37.96, 988002., 41.285, 25.4, 4.213, 2.38, 
  2705.406, 22.5, 258.037, 6.05, 1.7, 24.5, "", 1.4, 67.11, 0.524}, 
 {"DJI", "Africa", "Djibouti", "2021-05-02", 11157., 36., 50.714, 146., 1., 
  1.429, 11292.487, 36.437, 51.33, 147.773, 1.012, 1.446, 0.66, "", "", "", 
  "", "", "", "", "", "", "", "", "", "", "", "", "", "", "", "", "", "", 
  151., "", "", "", 153., 37.96, 988002., 41.285, 25.4, 4.213, 2.38, 
  2705.406, 22.5, 258.037, 6.05, 1.7, 24.5, "", 1.4, 67.11, 0.524}, 
 {"DJI", "Africa", "Djibouti", "2021-05-03", 11201., 44., 45.143, 146., 0., 
  1.143, 11337.022, 44.534, 45.691, 147.773, 0., 1.157, 0.64, "", "", "", "", 
  "", "", "", "", "", "", "", "", "", "", "", "", "", "", "", "", "", 125., 
  "", "", "", 127., 37.96, 988002., 41.285, 25.4, 4.213, 2.38, 2705.406, 
  22.5, 258.037, 6.05, 1.7, 24.5, "", 1.4, 67.11, 0.524}, 
 {"DJI", "Africa", "Djibouti", "2021-05-04", 11247., 46., 45.143, 147., 1., 
  0.714, 11383.58, 46.559, 45.691, 148.785, 1.012, 0.723, 0.62, "", "", "", 
  "", "", "", "", "", "", "", "", "", "", "", "", "", "", "", "", "", "", 
  99., "", "", "", 100., 37.96, 988002., 41.285, 25.4, 4.213, 2.38, 2705.406, 
  22.5, 258.037, 6.05, 1.7, 24.5, "", 1.4, 67.11, 0.524}, 
 {"DJI", "Africa", "Djibouti", "2021-05-05", 11268., 21., 40.286, 147., 0., 
  0.714, 11404.835, 21.255, 40.775, 148.785, 0., 0.723, 0.6, "", "", "", "", 
  "", "", "", "", "", "", "", "", "", "", "", "", "", "", "", "", "", 73., 
  "", "", "", 74., 37.96, 988002., 41.285, 25.4, 4.213, 2.38, 2705.406, 22.5, 
  258.037, 6.05, 1.7, 24.5, "", 1.4, 67.11, 0.524}, 
 {"DJI", "Africa", "Djibouti", "2021-05-06", 11307., 39., 40.143, 148., 1., 
  0.714, 11444.309, 39.474, 40.63, 149.797, 1.012, 0.723, 0.59, "", "", "", 
  "", "", "", "", "", "", "", "", "", "", "", "", "", "", "", "", "", "", 
  73., "", "", "", 74., 37.96, 988002., 41.285, 25.4, 4.213, 2.38, 2705.406, 
  22.5, 258.037, 6.05, 1.7, 24.5, "", 1.4, 67.11, 0.524}, 
 {"DJI", "Africa", "Djibouti", "2021-05-07", 11319., 12., 31.286, 148., 0., 
  0.714, 11456.455, 12.146, 31.666, 149.797, 0., 0.723, 0.58, "", "", "", "", 
  "", "", "", "", "", "", "", "", "", "", "", "", "", "", "", "", "", 73., 
  "", "", "", 74., 37.96, 988002., 41.285, 25.4, 4.213, 2.38, 2705.406, 22.5, 
  258.037, 6.05, 1.7, 24.5, "", 1.4, 67.11, 0.524}, 
 {"DJI", "Africa", "Djibouti", "2021-05-08", 11335., 16., 30.571, 149., 1., 
  0.571, 11472.649, 16.194, 30.943, 150.809, 1.012, 0.578, 0.57, "", "", "", 
  "", "", "", "", "", "", "", "", "", "", "", "", "", "", "", "", "", "", 
  73., "", "", "", 74., 37.96, 988002., 41.285, 25.4, 4.213, 2.38, 2705.406, 
  22.5, 258.037, 6.05, 1.7, 24.5, "", 1.4, 67.11, 0.524}, 
 {"DJI", "Africa", "Djibouti", "2021-05-09", 11335., 0., 25.429, 149., 0., 
  0.429, 11472.649, 0., 25.737, 150.809, 0., 0.434, 0.55, "", "", "", "", "", 
  "", "", "", "", "", "", "", "", "", "", "", "", "", "", "", "", 73., "", 
  "", "", 74., 37.96, 988002., 41.285, 25.4, 4.213, 2.38, 2705.406, 22.5, 
  258.037, 6.05, 1.7, 24.5, "", 1.4, 67.11, 0.524}, 
 {"DJI", "Africa", "Djibouti", "2021-05-10", 11355., 20., 22., 149., 0., 
  0.429, 11492.892, 20.243, 22.267, 150.809, 0., 0.434, 0.54, "", "", "", "", 
  "", "", "", "", "", "", "", "", "", "", "", "", "", "", "", "", "", 73., 
  "", "", "", 74., 37.96, 988002., 41.285, 25.4, 4.213, 2.38, 2705.406, 22.5, 
  258.037, 6.05, 1.7, 24.5, "", 1.4, 67.11, 0.524}, 
 {"DJI", "Africa", "Djibouti", "2021-05-11", 11369., 14., 17.429, 151., 2., 
  0.571, 11507.062, 14.17, 17.64, 152.834, 2.024, 0.578, 0.53, "", "", "", 
  "", "", "", "", "", "", "", "", "", "", "", "", "", "", "", "", "", "", 
  73., "", "", "", 74., 37.96, 988002., 41.285, 25.4, 4.213, 2.38, 2705.406, 
  22.5, 258.037, 6.05, 1.7, 24.5, "", 1.4, 67.11, 0.524}, 
 {"DJI", "Africa", "Djibouti", "2021-05-12", 11389., 20., 17.286, 151., 0., 
  0.571, 11527.305, 20.243, 17.496, 152.834, 0., 0.578, 0.54, "", "", "", "", 
  "", "", "", "", "", "", "", "", "", "", "", "", "", "", "", "", "", 73., 
  "", "", "", 74., 37.96, 988002., 41.285, 25.4, 4.213, 2.38, 2705.406, 22.5, 
  258.037, 6.05, 1.7, 24.5, "", 1.4, 67.11, 0.524}, 
 {"DJI", "Africa", "Djibouti", "2021-05-13", 11389., 0., 11.714, 151., 0., 
  0.429, 11527.305, 0., 11.857, 152.834, 0., 0.434, 0.54, "", "", "", "", "", 
  "", "", "", "", "", "", "", "", "", "", "", "", "", "", "", "", 73., "", 
  "", "", 74., 37.96, 988002., 41.285, 25.4, 4.213, 2.38, 2705.406, 22.5, 
  258.037, 6.05, 1.7, 24.5, "", 1.4, 67.11, 0.524}, 
 {"DJI", "Africa", "Djibouti", "2021-05-14", 11402., 13., 11.857, 151., 0., 
  0.429, 11540.462, 13.158, 12.001, 152.834, 0., 0.434, 0.56, "", "", "", "", 
  "", "", "", "", "", "", "", "", "", "", "", "", "", "", "", "", "", 73., 
  "", "", "", 74., 37.96, 988002., 41.285, 25.4, 4.213, 2.38, 2705.406, 22.5, 
  258.037, 6.05, 1.7, 24.5, "", 1.4, 67.11, 0.524}, 
 {"DJI", "Africa", "Djibouti", "2021-05-15", 11414., 12., 11.286, 151., 0., 
  0.286, 11552.608, 12.146, 11.423, 152.834, 0., 0.289, 0.57, "", "", "", "", 
  "", "", "", "", "", "", "", "", "", "", "", "", "", "", "", "", "", 73., 
  "", "", "", 74., 37.96, 988002., 41.285, 25.4, 4.213, 2.38, 2705.406, 22.5, 
  258.037, 6.05, 1.7, 24.5, "", 1.4, 67.11, 0.524}, 
 {"DJI", "Africa", "Djibouti", "2021-05-16", 11434., 20., 14.143, 151., 0., 
  0.286, 11572.851, 20.243, 14.315, 152.834, 0., 0.289, 0.58, "", "", "", "", 
  "", "", "", "", "", "", "", "", "", "", "", "", "", "", "", "", "", 73., 
  "", "", "", 74., 37.96, 988002., 41.285, 25.4, 4.213, 2.38, 2705.406, 22.5, 
  258.037, 6.05, 1.7, 24.5, "", 1.4, 67.11, 0.524}, 
 {"DJI", "Africa", "Djibouti", "2021-05-17", 11434., 0., 11.286, 151., 0., 
  0.286, 11572.851, 0., 11.423, 152.834, 0., 0.289, 0.57, "", "", "", "", "", 
  "", "", "", "", "", "", "", "", "", "", "", "", "", "", "", "", 73., "", 
  "", "", 74., 54.63, 988002., 41.285, 25.4, 4.213, 2.38, 2705.406, 22.5, 
  258.037, 6.05, 1.7, 24.5, "", 1.4, 67.11, 0.524}, 
 {"DJI", "Africa", "Djibouti", "2021-05-18", 11455., 21., 12.286, 151., 0., 
  0., 11594.106, 21.255, 12.435, 152.834, 0., 0., 0.57, "", "", "", "", "", 
  "", "", "", "", "", "", "", "", "", "", "", "", "", "", "", "", 73., "", 
  "", "", 74., 54.63, 988002., 41.285, 25.4, 4.213, 2.38, 2705.406, 22.5, 
  258.037, 6.05, 1.7, 24.5, "", 1.4, 67.11, 0.524}, 
 {"DJI", "Africa", "Djibouti", "2021-05-19", 11468., 13., 11.286, 152., 1., 
  0.143, 11607.264, 13.158, 11.423, 153.846, 1.012, 0.145, 0.57, "", "", "", 
  "", "", "", "", "", "", "", "", "", "", "", "", "", "", "", "", "", "", 
  73., "", "", "", 74., 54.63, 988002., 41.285, 25.4, 4.213, 2.38, 2705.406, 
  22.5, 258.037, 6.05, 1.7, 24.5, "", 1.4, 67.11, 0.524}, 
 {"DJI", "Africa", "Djibouti", "2021-05-20", 11485., 17., 13.714, 152., 0., 
  0.143, 11624.47, 17.206, 13.881, 153.846, 0., 0.145, 0.57, "", "", "", "", 
  "", "", "", "", "", "", "", "", "", "", "", "", "", "", "", "", "", 73., 
  "", "", "", 74., 54.63, 988002., 41.285, 25.4, 4.213, 2.38, 2705.406, 22.5, 
  258.037, 6.05, 1.7, 24.5, "", 1.4, 67.11, 0.524}, 
 {"DJI", "Africa", "Djibouti", "2021-05-21", 11490., 5., 12.571, 152., 0., 
  0.143, 11629.531, 5.061, 12.724, 153.846, 0., 0.145, 0.56, "", "", "", "", 
  "", "", "", "", "", "", "", "", "", "", "", "", "", "", "", "", "", 73., 
  "", "", "", 74., 54.63, 988002., 41.285, 25.4, 4.213, 2.38, 2705.406, 22.5, 
  258.037, 6.05, 1.7, 24.5, "", 1.4, 67.11, 0.524}, 
 {"DJI", "Africa", "Djibouti", "2021-05-22", 11491., 1., 11., 152., 0., 
  0.143, 11630.543, 1.012, 11.134, 153.846, 0., 0.145, 0.56, "", "", "", "", 
  "", "", "", "", "", "", "", "", "", "", "", "", "", "", "", "", "", 73., 
  "", "", "", 74., 54.63, 988002., 41.285, 25.4, 4.213, 2.38, 2705.406, 22.5, 
  258.037, 6.05, 1.7, 24.5, "", 1.4, 67.11, 0.524}, 
 {"DJI", "Africa", "Djibouti", "2021-05-23", 11493., 2., 8.429, 153., 1., 
  0.286, 11632.568, 2.024, 8.531, 154.858, 1.012, 0.289, 0.55, "", "", "", 
  "", "", "", "", "", "", "", "", "", "", "", "", "", "", "", "", "", "", 
  73., "", "", "", 74., 54.63, 988002., 41.285, 25.4, 4.213, 2.38, 2705.406, 
  22.5, 258.037, 6.05, 1.7, 24.5, "", 1.4, 67.11, 0.524}, 
 {"DJI", "Africa", "Djibouti", "2021-05-24", 11502., 9., 9.714, 153., 0., 
  0.286, 11641.677, 9.109, 9.832, 154.858, 0., 0.289, 0.56, "", "", "", "", 
  "", "", "", "", "", "", "", "", "", "", "", "", "", 14943., 12547., 2396., 
  "", 73., 1.51, 1.27, 0.24, 74., 54.63, 988002., 41.285, 25.4, 4.213, 2.38, 
  2705.406, 22.5, 258.037, 6.05, 1.7, 24.5, "", 1.4, 67.11, 0.524}, 
 {"DJI", "Africa", "Djibouti", "2021-05-25", 11507., 5., 7.429, 153., 0., 
  0.286, 11646.738, 5.061, 7.519, 154.858, 0., 0.289, 0.56, "", "", "", "", 
  "", "", "", "", "", "", "", "", "", "", "", "", "", "", "", "", "", 177., 
  "", "", "", 179., 54.63, 988002., 41.285, 25.4, 4.213, 2.38, 2705.406, 
  22.5, 258.037, 6.05, 1.7, 24.5, "", 1.4, 67.11, 0.524}, 
 {"DJI", "Africa", "Djibouti", "2021-05-26", 11514., 7., 6.571, 153., 0., 
  0.143, 11653.823, 7.085, 6.651, 154.858, 0., 0.145, 0.57, "", "", "", "", 
  "", "", "", "", "", "", "", "", "", "", "", "", "", "", "", "", "", 281., 
  "", "", "", 284., 54.63, 988002., 41.285, 25.4, 4.213, 2.38, 2705.406, 
  22.5, 258.037, 6.05, 1.7, 24.5, "", 1.4, 67.11, 0.524}, 
 {"DJI", "Africa", "Djibouti", "2021-05-27", 11523., 9., 5.429, 153., 0., 
  0.143, 11662.932, 9.109, 5.494, 154.858, 0., 0.145, 0.58, "", "", "", "", 
  "", "", "", "", "", "", "", "", "", "", "", "", "", "", "", "", "", 385., 
  "", "", "", 390., 54.63, 988002., 41.285, 25.4, 4.213, 2.38, 2705.406, 
  22.5, 258.037, 6.05, 1.7, 24.5, "", 1.4, 67.11, 0.524}, 
 {"DJI", "Africa", "Djibouti", "2021-05-28", 11523., 0., 4.714, 153., 0., 
  0.143, 11662.932, 0., 4.772, 154.858, 0., 0.145, 0.58, "", "", "", "", "", 
  "", "", "", "", "", "", "", "", "", "", "", "", "", "", "", "", 489., "", 
  "", "", 495., 54.63, 988002., 41.285, 25.4, 4.213, 2.38, 2705.406, 22.5, 
  258.037, 6.05, 1.7, 24.5, "", 1.4, 67.11, 0.524}, 
 {"DJI", "Africa", "Djibouti", "2021-05-29", 11523., 0., 4.571, 153., 0., 
  0.143, 11662.932, 0., 4.627, 154.858, 0., 0.145, 0.6, "", "", "", "", "", 
  "", "", "", "", "", "", "", "", "", "", "", "", "", "", "", "", 594., "", 
  "", "", 601., 54.63, 988002., 41.285, 25.4, 4.213, 2.38, 2705.406, 22.5, 
  258.037, 6.05, 1.7, 24.5, "", 1.4, 67.11, 0.524}, 
 {"DJI", "Africa", "Djibouti", "2021-05-30", 11528., 5., 5., 154., 1., 0.143, 
  11667.993, 5.061, 5.061, 155.87, 1.012, 0.145, 0.62, "", "", "", "", "", 
  "", "", "", "", "", "", "", "", "", "", "", "", "", "", "", "", 698., "", 
  "", "", 706., 54.63, 988002., 41.285, 25.4, 4.213, 2.38, 2705.406, 22.5, 
  258.037, 6.05, 1.7, 24.5, "", 1.4, 67.11, 0.524}, 
 {"DJI", "Africa", "Djibouti", "2021-05-31", 11533., 5., 4.429, 154., 0., 
  0.143, 11673.053, 5.061, 4.482, 155.87, 0., 0.145, 0.64, "", "", "", "", 
  "", "", "", "", "", "", "", "", "", "", "", "", "", "", "", "", "", 802., 
  "", "", "", 812., 54.63, 988002., 41.285, 25.4, 4.213, 2.38, 2705.406, 
  22.5, 258.037, 6.05, 1.7, 24.5, "", 1.4, 67.11, 0.524}, 
 {"DJI", "Africa", "Djibouti", "2021-06-01", 11537., 4., 4.286, 154., 0., 
  0.143, 11677.102, 4.049, 4.338, 155.87, 0., 0.145, 0.66, "", "", "", "", 
  "", "", "", "", "", "", "", "", "", "", "", "", "", 21357., 12547., 8810., 
  "", 802., 2.16, 1.27, 0.89, 812., 54.63, 988002., 41.285, 25.4, 4.213, 
  2.38, 2705.406, 22.5, 258.037, 6.05, 1.7, 24.5, "", 1.4, 67.11, 0.524}, 
 {"DJI", "Africa", "Djibouti", "2021-06-02", 11542., 5., 4., 154., 0., 0.143, 
  11682.163, 5.061, 4.049, 155.87, 0., 0.145, 0.69, "", "", "", "", "", "", 
  "", "", "", "", "", "", "", "", "", "", "", "", "", "", "", "", "", "", "", 
  "", 54.63, 988002., 41.285, 25.4, 4.213, 2.38, 2705.406, 22.5, 258.037, 
  6.05, 1.7, 24.5, "", 1.4, 67.11, 0.524}, {"DJI", "Africa", "Djibouti", 
  "2021-06-03", 11544., 2., 3., 154., 0., 0.143, 11684.187, 2.024, 3.036, 
  155.87, 0., 0.145, 0.72, "", "", "", "", "", "", "", "", "", "", "", "", 
  "", "", "", "", "", "", "", "", "", "", "", "", "", "", 54.63, 988002., 
  41.285, 25.4, 4.213, 2.38, 2705.406, 22.5, 258.037, 6.05, 1.7, 24.5, "", 
  1.4, 67.11, 0.524}, {"DJI", "Africa", "Djibouti", "2021-06-04", 11554., 
  10., 4.429, 154., 0., 0.143, 11694.308, 10.121, 4.482, 155.87, 0., 0.145, 
  0.75, "", "", "", "", "", "", "", "", "", "", "", "", "", "", "", "", "", 
  "", "", "", "", "", "", "", "", "", 54.63, 988002., 41.285, 25.4, 4.213, 
  2.38, 2705.406, 22.5, 258.037, 6.05, 1.7, 24.5, "", 1.4, 67.11, 0.524}, 
 {"DJI", "Africa", "Djibouti", "2021-06-05", 11556., 2., 4.714, 154., 0., 
  0.143, 11696.333, 2.024, 4.772, 155.87, 0., 0.145, 0.77, "", "", "", "", 
  "", "", "", "", "", "", "", "", "", "", "", "", "", "", "", "", "", "", "", 
  "", "", "", 54.63, 988002., 41.285, 25.4, 4.213, 2.38, 2705.406, 22.5, 
  258.037, 6.05, 1.7, 24.5, "", 1.4, 67.11, 0.524}, 
 {"DJI", "Africa", "Djibouti", "2021-06-06", 11562., 6., 4.857, 154., 0., 0., 
  11702.405, 6.073, 4.916, 155.87, 0., 0., 0.77, "", "", "", "", "", "", "", 
  "", "", "", "", "", "", "", "", "", "", "", "", "", "", "", "", "", "", "", 
  54.63, 988002., 41.285, 25.4, 4.213, 2.38, 2705.406, 22.5, 258.037, 6.05, 
  1.7, 24.5, "", 1.4, 67.11, 0.524}, {"DJI", "Africa", "Djibouti", 
  "2021-06-07", 11565., 3., 4.571, 154., 0., 0., 11705.442, 3.036, 4.627, 
  155.87, 0., 0., "", "", "", "", "", "", "", "", "", "", "", "", "", "", "", 
  "", "", "", "", "", "", "", "", "", "", "", "", 54.63, 988002., 41.285, 
  25.4, 4.213, 2.38, 2705.406, 22.5, 258.037, 6.05, 1.7, 24.5, "", 1.4, 
  67.11, 0.524}, {"DMA", "North America", "Dominica", "2020-03-22", 1., 1., 
  "", "", "", "", 13.891, 13.891, "", "", "", "", "", "", "", "", "", "", "", 
  "", "", "", "", "", "", "", "", "", "", "", "", "", "", "", "", "", "", "", 
  "", 13.89, 71991., 98.567, "", "", "", 9673.367, "", 227.376, 11.62, "", 
  "", "", 3.8, 75., 0.742}, {"DMA", "North America", "Dominica", 
  "2020-03-23", 2., 1., "", "", "", "", 27.781, 13.891, "", "", "", "", "", 
  "", "", "", "", "", "", "", "", "", "", "", "", "", "", "", "", "", "", "", 
  "", "", "", "", "", "", "", 25., 71991., 98.567, "", "", "", 9673.367, "", 
  227.376, 11.62, "", "", "", 3.8, 75., 0.742}, 
 {"DMA", "North America", "Dominica", "2020-03-24", 2., 0., "", "", "", "", 
  27.781, 0., "", "", "", "", "", "", "", "", "", "", "", "", "", "", "", "", 
  "", "", "", "", "", "", "", "", "", "", "", "", "", "", "", 25., 71991., 
  98.567, "", "", "", 9673.367, "", 227.376, 11.62, "", "", "", 3.8, 75., 
  0.742}, {"DMA", "North America", "Dominica", "2020-03-25", 7., 5., "", "", 
  "", "", 97.234, 69.453, "", "", "", "", "", "", "", "", "", "", "", "", "", 
  "", "", "", "", "", "", "", "", "", "", "", "", "", "", "", "", "", "", 
  25., 71991., 98.567, "", "", "", 9673.367, "", 227.376, 11.62, "", "", "", 
  3.8, 75., 0.742}, {"DMA", "North America", "Dominica", "2020-03-26", 11., 
  4., "", "", "", "", 152.797, 55.563, "", "", "", "", "", "", "", "", "", 
  "", "", "", "", "", "", "", "", "", "", "", "", "", "", "", "", "", "", "", 
  "", "", "", 25., 71991., 98.567, "", "", "", 9673.367, "", 227.376, 11.62, 
  "", "", "", 3.8, 75., 0.742}, {"DMA", "North America", "Dominica", 
  "2020-03-27", 11., 0., 1.571, "", "", 0., 152.797, 0., 21.828, "", "", 0., 
  "", "", "", "", "", "", "", "", "", "", "", "", "", "", "", "", "", "", "", 
  "", "", "", "", "", "", "", "", 25., 71991., 98.567, "", "", "", 9673.367, 
  "", 227.376, 11.62, "", "", "", 3.8, 75., 0.742}, 
 {"DMA", "North America", "Dominica", "2020-03-28", 11., 0., 1.571, "", "", 
  0., 152.797, 0., 21.828, "", "", 0., "", "", "", "", "", "", "", "", "", 
  "", "", "", "", "", "", "", "", "", "", "", "", "", "", "", "", "", "", 
  30.56, 71991., 98.567, "", "", "", 9673.367, "", 227.376, 11.62, "", "", 
  "", 3.8, 75., 0.742}, {"DMA", "North America", "Dominica", "2020-03-29", 
  11., 0., 1.429, "", "", 0., 152.797, 0., 19.844, "", "", 0., "", "", "", 
  "", "", "", "", "", "", "", "", "", "", "", "", "", "", "", "", "", "", "", 
  "", "", "", "", "", 30.56, 71991., 98.567, "", "", "", 9673.367, "", 
  227.376, 11.62, "", "", "", 3.8, 75., 0.742}, 
 {"DMA", "North America", "Dominica", "2020-03-30", 11., 0., 1.286, "", "", 
  0., 152.797, 0., 17.859, "", "", 0., "", "", "", "", "", "", "", "", "", 
  "", "", "", "", "", "", "", "", "", "", "", "", "", "", "", "", "", "", 
  30.56, 71991., 98.567, "", "", "", 9673.367, "", 227.376, 11.62, "", "", 
  "", 3.8, 75., 0.742}, {"DMA", "North America", "Dominica", "2020-03-31", 
  12., 1., 1.429, "", "", 0., 166.688, 13.891, 19.844, "", "", 0., "", "", 
  "", "", "", "", "", "", "", "", "", "", "", "", "", "", "", "", "", "", "", 
  "", "", "", "", "", "", 30.56, 71991., 98.567, "", "", "", 9673.367, "", 
  227.376, 11.62, "", "", "", 3.8, 75., 0.742}, 
 {"DMA", "North America", "Dominica", "2020-04-01", 12., 0., 0.714, "", "", 
  0., 166.688, 0., 9.922, "", "", 0., "", "", "", "", "", "", "", "", "", "", 
  "", "", "", "", "", "", "", "", "", "", "", "", "", "", "", "", "", 79.63, 
  71991., 98.567, "", "", "", 9673.367, "", 227.376, 11.62, "", "", "", 3.8, 
  75., 0.742}, {"DMA", "North America", "Dominica", "2020-04-02", 12., 0., 
  0.143, "", "", 0., 166.688, 0., 1.984, "", "", 0., "", "", "", "", "", "", 
  "", "", "", "", "", "", "", "", "", "", "", "", "", "", "", "", "", "", "", 
  "", "", 79.63, 71991., 98.567, "", "", "", 9673.367, "", 227.376, 11.62, 
  "", "", "", 3.8, 75., 0.742}, {"DMA", "North America", "Dominica", 
  "2020-04-03", 12., 0., 0.143, "", "", 0., 166.688, 0., 1.984, "", "", 0., 
  "", "", "", "", "", "", "", "", "", "", "", "", "", "", "", "", "", "", "", 
  "", "", "", "", "", "", "", "", 79.63, 71991., 98.567, "", "", "", 
  9673.367, "", 227.376, 11.62, "", "", "", 3.8, 75., 0.742}, 
 {"DMA", "North America", "Dominica", "2020-04-04", 14., 2., 0.429, "", "", 
  0., 194.469, 27.781, 5.953, "", "", 0., "", "", "", "", "", "", "", "", "", 
  "", "", "", "", "", "", "", "", "", "", "", "", "", "", "", "", "", "", 
  79.63, 71991., 98.567, "", "", "", 9673.367, "", 227.376, 11.62, "", "", 
  "", 3.8, 75., 0.742}, {"DMA", "North America", "Dominica", "2020-04-05", 
  14., 0., 0.429, "", "", 0., 194.469, 0., 5.953, "", "", 0., "", "", "", "", 
  "", "", "", "", "", "", "", "", "", "", "", "", "", "", "", "", "", "", "", 
  "", "", "", "", 79.63, 71991., 98.567, "", "", "", 9673.367, "", 227.376, 
  11.62, "", "", "", 3.8, 75., 0.742}, {"DMA", "North America", "Dominica", 
  "2020-04-06", 15., 1., 0.571, "", "", 0., 208.359, 13.891, 7.938, "", "", 
  0., "", "", "", "", "", "", "", "", "", "", "", "", "", "", "", "", "", "", 
  "", "", "", "", "", "", "", "", "", 79.63, 71991., 98.567, "", "", "", 
  9673.367, "", 227.376, 11.62, "", "", "", 3.8, 75., 0.742}, 
 {"DMA", "North America", "Dominica", "2020-04-07", 15., 0., 0.429, "", "", 
  0., 208.359, 0., 5.953, "", "", 0., "", "", "", "", "", "", "", "", "", "", 
  "", "", "", "", "", "", "", "", "", "", "", "", "", "", "", "", "", 79.63, 
  71991., 98.567, "", "", "", 9673.367, "", 227.376, 11.62, "", "", "", 3.8, 
  75., 0.742}, {"DMA", "North America", "Dominica", "2020-04-08", 15., 0., 
  0.429, "", "", 0., 208.359, 0., 5.953, "", "", 0., "", "", "", "", "", "", 
  "", "", "", "", "", "", "", "", "", "", "", "", "", "", "", "", "", "", "", 
  "", "", 79.63, 71991., 98.567, "", "", "", 9673.367, "", 227.376, 11.62, 
  "", "", "", 3.8, 75., 0.742}, {"DMA", "North America", "Dominica", 
  "2020-04-09", 15., 0., 0.429, "", "", 0., 208.359, 0., 5.953, "", "", 0., 
  "", "", "", "", "", "", "", "", "", "", "", "", "", "", "", "", "", "", "", 
  "", "", "", "", "", "", "", "", 79.63, 71991., 98.567, "", "", "", 
  9673.367, "", 227.376, 11.62, "", "", "", 3.8, 75., 0.742}, 
 {"DMA", "North America", "Dominica", "2020-04-10", 16., 1., 0.571, "", "", 
  0., 222.25, 13.891, 7.938, "", "", 0., "", "", "", "", "", "", "", "", "", 
  "", "", "", "", "", "", "", "", "", "", "", "", "", "", "", "", "", "", 
  79.63, 71991., 98.567, "", "", "", 9673.367, "", 227.376, 11.62, "", "", 
  "", 3.8, 75., 0.742}, {"DMA", "North America", "Dominica", "2020-04-11", 
  16., 0., 0.286, "", "", 0., 222.25, 0., 3.969, "", "", 0., "", "", "", "", 
  "", "", "", "", "", "", "", "", "", "", "", "", "", "", "", "", "", "", "", 
  "", "", "", "", 79.63, 71991., 98.567, "", "", "", 9673.367, "", 227.376, 
  11.62, "", "", "", 3.8, 75., 0.742}, {"DMA", "North America", "Dominica", 
  "2020-04-12", 16., 0., 0.286, "", "", 0., 222.25, 0., 3.969, "", "", 0., 
  "", "", "", "", "", "", "", "", "", "", "", "", "", "", "", "", "", "", "", 
  "", "", "", "", "", "", "", "", 79.63, 71991., 98.567, "", "", "", 
  9673.367, "", 227.376, 11.62, "", "", "", 3.8, 75., 0.742}, 
 {"DMA", "North America", "Dominica", "2020-04-13", 16., 0., 0.143, "", "", 
  0., 222.25, 0., 1.984, "", "", 0., "", "", "", "", "", "", "", "", "", "", 
  "", "", "", "", "", "", "", "", "", "", "", "", "", "", "", "", "", 79.63, 
  71991., 98.567, "", "", "", 9673.367, "", 227.376, 11.62, "", "", "", 3.8, 
  75., 0.742}, {"DMA", "North America", "Dominica", "2020-04-14", 16., 0., 
  0.143, "", "", 0., 222.25, 0., 1.984, "", "", 0., "", "", "", "", "", "", 
  "", "", "", "", "", "", "", "", "", "", "", "", "", "", "", "", "", "", "", 
  "", "", 79.63, 71991., 98.567, "", "", "", 9673.367, "", 227.376, 11.62, 
  "", "", "", 3.8, 75., 0.742}, {"DMA", "North America", "Dominica", 
  "2020-04-15", 16., 0., 0.143, "", "", 0., 222.25, 0., 1.984, "", "", 0., 
  "", "", "", "", "", "", "", "", "", "", "", "", "", "", "", "", "", "", "", 
  "", "", "", "", "", "", "", "", 79.63, 71991., 98.567, "", "", "", 
  9673.367, "", 227.376, 11.62, "", "", "", 3.8, 75., 0.742}, 
 {"DMA", "North America", "Dominica", "2020-04-16", 16., 0., 0.143, "", "", 
  0., 222.25, 0., 1.984, "", "", 0., "", "", "", "", "", "", "", "", "", "", 
  "", "", "", "", "", "", "", "", "", "", "", "", "", "", "", "", "", 79.63, 
  71991., 98.567, "", "", "", 9673.367, "", 227.376, 11.62, "", "", "", 3.8, 
  75., 0.742}, {"DMA", "North America", "Dominica", "2020-04-17", 16., 0., 
  0., "", "", 0., 222.25, 0., 0., "", "", 0., "", "", "", "", "", "", "", "", 
  "", "", "", "", "", "", "", "", "", "", "", "", "", "", "", "", "", "", "", 
  79.63, 71991., 98.567, "", "", "", 9673.367, "", 227.376, 11.62, "", "", 
  "", 3.8, 75., 0.742}, {"DMA", "North America", "Dominica", "2020-04-18", 
  16., 0., 0., "", "", 0., 222.25, 0., 0., "", "", 0., "", "", "", "", "", 
  "", "", "", "", "", "", "", "", "", "", "", "", "", "", "", "", "", "", "", 
  "", "", "", 79.63, 71991., 98.567, "", "", "", 9673.367, "", 227.376, 
  11.62, "", "", "", 3.8, 75., 0.742}, {"DMA", "North America", "Dominica", 
  "2020-04-19", 16., 0., 0., "", "", 0., 222.25, 0., 0., "", "", 0., "", "", 
  "", "", "", "", "", "", "", "", "", "", "", "", "", "", "", "", "", "", "", 
  "", "", "", "", "", "", 79.63, 71991., 98.567, "", "", "", 9673.367, "", 
  227.376, 11.62, "", "", "", 3.8, 75., 0.742}, 
 {"DMA", "North America", "Dominica", "2020-04-20", 16., 0., 0., "", "", 0., 
  222.25, 0., 0., "", "", 0., "", "", "", "", "", "", "", "", "", "", "", "", 
  "", "", "", "", "", "", "", "", "", "", "", "", "", "", "", 79.63, 71991., 
  98.567, "", "", "", 9673.367, "", 227.376, 11.62, "", "", "", 3.8, 75., 
  0.742}, {"DMA", "North America", "Dominica", "2020-04-21", 16., 0., 0., "", 
  "", 0., 222.25, 0., 0., "", "", 0., "", "", "", "", "", "", "", "", "", "", 
  "", "", "", "", "", "", "", "", "", "", "", "", "", "", "", "", "", 79.63, 
  71991., 98.567, "", "", "", 9673.367, "", 227.376, 11.62, "", "", "", 3.8, 
  75., 0.742}, {"DMA", "North America", "Dominica", "2020-04-22", 16., 0., 
  0., "", "", 0., 222.25, 0., 0., "", "", 0., "", "", "", "", "", "", "", "", 
  "", "", "", "", "", "", "", "", "", "", "", "", "", "", "", "", "", "", "", 
  79.63, 71991., 98.567, "", "", "", 9673.367, "", 227.376, 11.62, "", "", 
  "", 3.8, 75., 0.742}, {"DMA", "North America", "Dominica", "2020-04-23", 
  16., 0., 0., "", "", 0., 222.25, 0., 0., "", "", 0., "", "", "", "", "", 
  "", "", "", "", "", "", "", "", "", "", "", "", "", "", "", "", "", "", "", 
  "", "", "", 79.63, 71991., 98.567, "", "", "", 9673.367, "", 227.376, 
  11.62, "", "", "", 3.8, 75., 0.742}, {"DMA", "North America", "Dominica", 
  "2020-04-24", 16., 0., 0., "", "", 0., 222.25, 0., 0., "", "", 0., "", "", 
  "", "", "", "", "", "", "", "", "", "", "", "", "", "", "", "", "", "", "", 
  "", "", "", "", "", "", 79.63, 71991., 98.567, "", "", "", 9673.367, "", 
  227.376, 11.62, "", "", "", 3.8, 75., 0.742}, 
 {"DMA", "North America", "Dominica", "2020-04-25", 16., 0., 0., "", "", 0., 
  222.25, 0., 0., "", "", 0., "", "", "", "", "", "", "", "", "", "", "", "", 
  "", "", "", "", "", "", "", "", "", "", "", "", "", "", "", 79.63, 71991., 
  98.567, "", "", "", 9673.367, "", 227.376, 11.62, "", "", "", 3.8, 75., 
  0.742}, {"DMA", "North America", "Dominica", "2020-04-26", 16., 0., 0., "", 
  "", 0., 222.25, 0., 0., "", "", 0., "", "", "", "", "", "", "", "", "", "", 
  "", "", "", "", "", "", "", "", "", "", "", "", "", "", "", "", "", 79.63, 
  71991., 98.567, "", "", "", 9673.367, "", 227.376, 11.62, "", "", "", 3.8, 
  75., 0.742}, {"DMA", "North America", "Dominica", "2020-04-27", 16., 0., 
  0., "", "", 0., 222.25, 0., 0., "", "", 0., "", "", "", "", "", "", "", "", 
  "", "", "", "", "", "", "", "", "", "", "", "", "", "", "", "", "", "", "", 
  79.63, 71991., 98.567, "", "", "", 9673.367, "", 227.376, 11.62, "", "", 
  "", 3.8, 75., 0.742}, {"DMA", "North America", "Dominica", "2020-04-28", 
  16., 0., 0., "", "", 0., 222.25, 0., 0., "", "", 0., "", "", "", "", "", 
  "", "", "", "", "", "", "", "", "", "", "", "", "", "", "", "", "", "", "", 
  "", "", "", 79.63, 71991., 98.567, "", "", "", 9673.367, "", 227.376, 
  11.62, "", "", "", 3.8, 75., 0.742}, {"DMA", "North America", "Dominica", 
  "2020-04-29", 16., 0., 0., "", "", 0., 222.25, 0., 0., "", "", 0., "", "", 
  "", "", "", "", "", "", "", "", "", "", "", "", "", "", "", "", "", "", "", 
  "", "", "", "", "", "", 79.63, 71991., 98.567, "", "", "", 9673.367, "", 
  227.376, 11.62, "", "", "", 3.8, 75., 0.742}, 
 {"DMA", "North America", "Dominica", "2020-04-30", 16., 0., 0., "", "", 0., 
  222.25, 0., 0., "", "", 0., "", "", "", "", "", "", "", "", "", "", "", "", 
  "", "", "", "", "", "", "", "", "", "", "", "", "", "", "", 79.63, 71991., 
  98.567, "", "", "", 9673.367, "", 227.376, 11.62, "", "", "", 3.8, 75., 
  0.742}, {"DMA", "North America", "Dominica", "2020-05-01", 16., 0., 0., "", 
  "", 0., 222.25, 0., 0., "", "", 0., "", "", "", "", "", "", "", "", "", "", 
  "", "", "", "", "", "", "", "", "", "", "", "", "", "", "", "", "", 79.63, 
  71991., 98.567, "", "", "", 9673.367, "", 227.376, 11.62, "", "", "", 3.8, 
  75., 0.742}, {"DMA", "North America", "Dominica", "2020-05-02", 16., 0., 
  0., "", "", 0., 222.25, 0., 0., "", "", 0., "", "", "", "", "", "", "", "", 
  "", "", "", "", "", "", "", "", "", "", "", "", "", "", "", "", "", "", "", 
  79.63, 71991., 98.567, "", "", "", 9673.367, "", 227.376, 11.62, "", "", 
  "", 3.8, 75., 0.742}, {"DMA", "North America", "Dominica", "2020-05-03", 
  16., 0., 0., "", "", 0., 222.25, 0., 0., "", "", 0., "", "", "", "", "", 
  "", "", "", "", "", "", "", "", "", "", "", "", "", "", "", "", "", "", "", 
  "", "", "", 79.63, 71991., 98.567, "", "", "", 9673.367, "", 227.376, 
  11.62, "", "", "", 3.8, 75., 0.742}, {"DMA", "North America", "Dominica", 
  "2020-05-04", 16., 0., 0., "", "", 0., 222.25, 0., 0., "", "", 0., "", "", 
  "", "", "", "", "", "", "", "", "", "", "", "", "", "", "", "", "", "", "", 
  "", "", "", "", "", "", 79.63, 71991., 98.567, "", "", "", 9673.367, "", 
  227.376, 11.62, "", "", "", 3.8, 75., 0.742}, 
 {"DMA", "North America", "Dominica", "2020-05-05", 16., 0., 0., "", "", 0., 
  222.25, 0., 0., "", "", 0., "", "", "", "", "", "", "", "", "", "", "", "", 
  "", "", "", "", "", "", "", "", "", "", "", "", "", "", "", 79.63, 71991., 
  98.567, "", "", "", 9673.367, "", 227.376, 11.62, "", "", "", 3.8, 75., 
  0.742}, {"DMA", "North America", "Dominica", "2020-05-06", 16., 0., 0., "", 
  "", 0., 222.25, 0., 0., "", "", 0., "", "", "", "", "", "", "", "", "", "", 
  "", "", "", "", "", "", "", "", "", "", "", "", "", "", "", "", "", 79.63, 
  71991., 98.567, "", "", "", 9673.367, "", 227.376, 11.62, "", "", "", 3.8, 
  75., 0.742}, {"DMA", "North America", "Dominica", "2020-05-07", 16., 0., 
  0., "", "", 0., 222.25, 0., 0., "", "", 0., "", "", "", "", "", "", "", "", 
  "", "", "", "", "", "", "", "", "", "", "", "", "", "", "", "", "", "", "", 
  75.93, 71991., 98.567, "", "", "", 9673.367, "", 227.376, 11.62, "", "", 
  "", 3.8, 75., 0.742}, {"DMA", "North America", "Dominica", "2020-05-08", 
  16., 0., 0., "", "", 0., 222.25, 0., 0., "", "", 0., "", "", "", "", "", 
  "", "", "", "", "", "", "", "", "", "", "", "", "", "", "", "", "", "", "", 
  "", "", "", 75.93, 71991., 98.567, "", "", "", 9673.367, "", 227.376, 
  11.62, "", "", "", 3.8, 75., 0.742}, {"DMA", "North America", "Dominica", 
  "2020-05-09", 16., 0., 0., "", "", 0., 222.25, 0., 0., "", "", 0., "", "", 
  "", "", "", "", "", "", "", "", "", "", "", "", "", "", "", "", "", "", "", 
  "", "", "", "", "", "", 75.93, 71991., 98.567, "", "", "", 9673.367, "", 
  227.376, 11.62, "", "", "", 3.8, 75., 0.742}, 
 {"DMA", "North America", "Dominica", "2020-05-10", 16., 0., 0., "", "", 0., 
  222.25, 0., 0., "", "", 0., "", "", "", "", "", "", "", "", "", "", "", "", 
  "", "", "", "", "", "", "", "", "", "", "", "", "", "", "", 75.93, 71991., 
  98.567, "", "", "", 9673.367, "", 227.376, 11.62, "", "", "", 3.8, 75., 
  0.742}, {"DMA", "North America", "Dominica", "2020-05-11", 16., 0., 0., "", 
  "", 0., 222.25, 0., 0., "", "", 0., "", "", "", "", "", "", "", "", "", "", 
  "", "", "", "", "", "", "", "", "", "", "", "", "", "", "", "", "", 75.93, 
  71991., 98.567, "", "", "", 9673.367, "", 227.376, 11.62, "", "", "", 3.8, 
  75., 0.742}, {"DMA", "North America", "Dominica", "2020-05-12", 16., 0., 
  0., "", "", 0., 222.25, 0., 0., "", "", 0., "", "", "", "", "", "", "", "", 
  "", "", "", "", "", "", "", "", "", "", "", "", "", "", "", "", "", "", "", 
  72.22, 71991., 98.567, "", "", "", 9673.367, "", 227.376, 11.62, "", "", 
  "", 3.8, 75., 0.742}, {"DMA", "North America", "Dominica", "2020-05-13", 
  16., 0., 0., "", "", 0., 222.25, 0., 0., "", "", 0., "", "", "", "", "", 
  "", "", "", "", "", "", "", "", "", "", "", "", "", "", "", "", "", "", "", 
  "", "", "", 72.22, 71991., 98.567, "", "", "", 9673.367, "", 227.376, 
  11.62, "", "", "", 3.8, 75., 0.742}, {"DMA", "North America", "Dominica", 
  "2020-05-14", 16., 0., 0., "", "", 0., 222.25, 0., 0., "", "", 0., "", "", 
  "", "", "", "", "", "", "", "", "", "", "", "", "", "", "", "", "", "", "", 
  "", "", "", "", "", "", 72.22, 71991., 98.567, "", "", "", 9673.367, "", 
  227.376, 11.62, "", "", "", 3.8, 75., 0.742}, 
 {"DMA", "North America", "Dominica", "2020-05-15", 16., 0., 0., "", "", 0., 
  222.25, 0., 0., "", "", 0., "", "", "", "", "", "", "", "", "", "", "", "", 
  "", "", "", "", "", "", "", "", "", "", "", "", "", "", "", 72.22, 71991., 
  98.567, "", "", "", 9673.367, "", 227.376, 11.62, "", "", "", 3.8, 75., 
  0.742}, {"DMA", "North America", "Dominica", "2020-05-16", 16., 0., 0., "", 
  "", 0., 222.25, 0., 0., "", "", 0., "", "", "", "", "", "", "", "", "", "", 
  "", "", "", "", "", "", "", "", "", "", "", "", "", "", "", "", "", 72.22, 
  71991., 98.567, "", "", "", 9673.367, "", 227.376, 11.62, "", "", "", 3.8, 
  75., 0.742}, {"DMA", "North America", "Dominica", "2020-05-17", 16., 0., 
  0., "", "", 0., 222.25, 0., 0., "", "", 0., "", "", "", "", "", "", "", "", 
  "", "", "", "", "", "", "", "", "", "", "", "", "", "", "", "", "", "", "", 
  72.22, 71991., 98.567, "", "", "", 9673.367, "", 227.376, 11.62, "", "", 
  "", 3.8, 75., 0.742}, {"DMA", "North America", "Dominica", "2020-05-18", 
  16., 0., 0., "", "", 0., 222.25, 0., 0., "", "", 0., "", "", "", "", "", 
  "", "", "", "", "", "", "", "", "", "", "", "", "", "", "", "", "", "", "", 
  "", "", "", 72.22, 71991., 98.567, "", "", "", 9673.367, "", 227.376, 
  11.62, "", "", "", 3.8, 75., 0.742}, {"DMA", "North America", "Dominica", 
  "2020-05-19", 16., 0., 0., "", "", 0., 222.25, 0., 0., "", "", 0., "", "", 
  "", "", "", "", "", "", "", "", "", "", "", "", "", "", "", "", "", "", "", 
  "", "", "", "", "", "", 72.22, 71991., 98.567, "", "", "", 9673.367, "", 
  227.376, 11.62, "", "", "", 3.8, 75., 0.742}, 
 {"DMA", "North America", "Dominica", "2020-05-20", 16., 0., 0., "", "", 0., 
  222.25, 0., 0., "", "", 0., "", "", "", "", "", "", "", "", "", "", "", "", 
  "", "", "", "", "", "", "", "", "", "", "", "", "", "", "", 72.22, 71991., 
  98.567, "", "", "", 9673.367, "", 227.376, 11.62, "", "", "", 3.8, 75., 
  0.742}, {"DMA", "North America", "Dominica", "2020-05-21", 16., 0., 0., "", 
  "", 0., 222.25, 0., 0., "", "", 0., "", "", "", "", "", "", "", "", "", "", 
  "", "", "", "", "", "", "", "", "", "", "", "", "", "", "", "", "", 72.22, 
  71991., 98.567, "", "", "", 9673.367, "", 227.376, 11.62, "", "", "", 3.8, 
  75., 0.742}, {"DMA", "North America", "Dominica", "2020-05-22", 16., 0., 
  0., "", "", 0., 222.25, 0., 0., "", "", 0., "", "", "", "", "", "", "", "", 
  "", "", "", "", "", "", "", "", "", "", "", "", "", "", "", "", "", "", "", 
  72.22, 71991., 98.567, "", "", "", 9673.367, "", 227.376, 11.62, "", "", 
  "", 3.8, 75., 0.742}, {"DMA", "North America", "Dominica", "2020-05-23", 
  16., 0., 0., "", "", 0., 222.25, 0., 0., "", "", 0., "", "", "", "", "", 
  "", "", "", "", "", "", "", "", "", "", "", "", "", "", "", "", "", "", "", 
  "", "", "", 72.22, 71991., 98.567, "", "", "", 9673.367, "", 227.376, 
  11.62, "", "", "", 3.8, 75., 0.742}, {"DMA", "North America", "Dominica", 
  "2020-05-24", 16., 0., 0., "", "", 0., 222.25, 0., 0., "", "", 0., "", "", 
  "", "", "", "", "", "", "", "", "", "", "", "", "", "", "", "", "", "", "", 
  "", "", "", "", "", "", 72.22, 71991., 98.567, "", "", "", 9673.367, "", 
  227.376, 11.62, "", "", "", 3.8, 75., 0.742}, 
 {"DMA", "North America", "Dominica", "2020-05-25", 16., 0., 0., "", "", 0., 
  222.25, 0., 0., "", "", 0., "", "", "", "", "", "", "", "", "", "", "", "", 
  "", "", "", "", "", "", "", "", "", "", "", "", "", "", "", 72.22, 71991., 
  98.567, "", "", "", 9673.367, "", 227.376, 11.62, "", "", "", 3.8, 75., 
  0.742}, {"DMA", "North America", "Dominica", "2020-05-26", 16., 0., 0., "", 
  "", 0., 222.25, 0., 0., "", "", 0., "", "", "", "", "", "", "", "", "", "", 
  "", "", "", "", "", "", "", "", "", "", "", "", "", "", "", "", "", 72.22, 
  71991., 98.567, "", "", "", 9673.367, "", 227.376, 11.62, "", "", "", 3.8, 
  75., 0.742}, {"DMA", "North America", "Dominica", "2020-05-27", 16., 0., 
  0., "", "", 0., 222.25, 0., 0., "", "", 0., "", "", "", "", "", "", "", "", 
  "", "", "", "", "", "", "", "", "", "", "", "", "", "", "", "", "", "", "", 
  72.22, 71991., 98.567, "", "", "", 9673.367, "", 227.376, 11.62, "", "", 
  "", 3.8, 75., 0.742}, {"DMA", "North America", "Dominica", "2020-05-28", 
  16., 0., 0., "", "", 0., 222.25, 0., 0., "", "", 0., "", "", "", "", "", 
  "", "", "", "", "", "", "", "", "", "", "", "", "", "", "", "", "", "", "", 
  "", "", "", 72.22, 71991., 98.567, "", "", "", 9673.367, "", 227.376, 
  11.62, "", "", "", 3.8, 75., 0.742}, {"DMA", "North America", "Dominica", 
  "2020-05-29", 16., 0., 0., "", "", 0., 222.25, 0., 0., "", "", 0., "", "", 
  "", "", "", "", "", "", "", "", "", "", "", "", "", "", "", "", "", "", "", 
  "", "", "", "", "", "", 72.22, 71991., 98.567, "", "", "", 9673.367, "", 
  227.376, 11.62, "", "", "", 3.8, 75., 0.742}, 
 {"DMA", "North America", "Dominica", "2020-05-30", 16., 0., 0., "", "", 0., 
  222.25, 0., 0., "", "", 0., "", "", "", "", "", "", "", "", "", "", "", "", 
  "", "", "", "", "", "", "", "", "", "", "", "", "", "", "", 72.22, 71991., 
  98.567, "", "", "", 9673.367, "", 227.376, 11.62, "", "", "", 3.8, 75., 
  0.742}, {"DMA", "North America", "Dominica", "2020-05-31", 16., 0., 0., "", 
  "", 0., 222.25, 0., 0., "", "", 0., "", "", "", "", "", "", "", "", "", "", 
  "", "", "", "", "", "", "", "", "", "", "", "", "", "", "", "", "", 72.22, 
  71991., 98.567, "", "", "", 9673.367, "", 227.376, 11.62, "", "", "", 3.8, 
  75., 0.742}, {"DMA", "North America", "Dominica", "2020-06-01", 16., 0., 
  0., "", "", 0., 222.25, 0., 0., "", "", 0., "", "", "", "", "", "", "", "", 
  "", "", "", "", "", "", "", "", "", "", "", "", "", "", "", "", "", "", "", 
  72.22, 71991., 98.567, "", "", "", 9673.367, "", 227.376, 11.62, "", "", 
  "", 3.8, 75., 0.742}, {"DMA", "North America", "Dominica", "2020-06-02", 
  18., 2., 0.286, "", "", 0., 250.031, 27.781, 3.969, "", "", 0., "", "", "", 
  "", "", "", "", "", "", "", "", "", "", "", "", "", "", "", "", "", "", "", 
  "", "", "", "", "", 72.22, 71991., 98.567, "", "", "", 9673.367, "", 
  227.376, 11.62, "", "", "", 3.8, 75., 0.742}, 
 {"DMA", "North America", "Dominica", "2020-06-03", 18., 0., 0.286, "", "", 
  0., 250.031, 0., 3.969, "", "", 0., "", "", "", "", "", "", "", "", "", "", 
  "", "", "", "", "", "", "", "", "", "", "", "", "", "", "", "", "", 72.22, 
  71991., 98.567, "", "", "", 9673.367, "", 227.376, 11.62, "", "", "", 3.8, 
  75., 0.742}, {"DMA", "North America", "Dominica", "2020-06-04", 18., 0., 
  0.286, "", "", 0., 250.031, 0., 3.969, "", "", 0., "", "", "", "", "", "", 
  "", "", "", "", "", "", "", "", "", "", "", "", "", "", "", "", "", "", "", 
  "", "", 72.22, 71991., 98.567, "", "", "", 9673.367, "", 227.376, 11.62, 
  "", "", "", 3.8, 75., 0.742}, {"DMA", "North America", "Dominica", 
  "2020-06-05", 18., 0., 0.286, "", "", 0., 250.031, 0., 3.969, "", "", 0., 
  "", "", "", "", "", "", "", "", "", "", "", "", "", "", "", "", "", "", "", 
  "", "", "", "", "", "", "", "", 72.22, 71991., 98.567, "", "", "", 
  9673.367, "", 227.376, 11.62, "", "", "", 3.8, 75., 0.742}, 
 {"DMA", "North America", "Dominica", "2020-06-06", 18., 0., 0.286, "", "", 
  0., 250.031, 0., 3.969, "", "", 0., "", "", "", "", "", "", "", "", "", "", 
  "", "", "", "", "", "", "", "", "", "", "", "", "", "", "", "", "", 72.22, 
  71991., 98.567, "", "", "", 9673.367, "", 227.376, 11.62, "", "", "", 3.8, 
  75., 0.742}, {"DMA", "North America", "Dominica", "2020-06-07", 18., 0., 
  0.286, "", "", 0., 250.031, 0., 3.969, "", "", 0., "", "", "", "", "", "", 
  "", "", "", "", "", "", "", "", "", "", "", "", "", "", "", "", "", "", "", 
  "", "", 72.22, 71991., 98.567, "", "", "", 9673.367, "", 227.376, 11.62, 
  "", "", "", 3.8, 75., 0.742}, {"DMA", "North America", "Dominica", 
  "2020-06-08", 18., 0., 0.286, "", "", 0., 250.031, 0., 3.969, "", "", 0., 
  "", "", "", "", "", "", "", "", "", "", "", "", "", "", "", "", "", "", "", 
  "", "", "", "", "", "", "", "", 72.22, 71991., 98.567, "", "", "", 
  9673.367, "", 227.376, 11.62, "", "", "", 3.8, 75., 0.742}, 
 {"DMA", "North America", "Dominica", "2020-06-09", 18., 0., 0., "", "", 0., 
  250.031, 0., 0., "", "", 0., "", "", "", "", "", "", "", "", "", "", "", 
  "", "", "", "", "", "", "", "", "", "", "", "", "", "", "", "", 72.22, 
  71991., 98.567, "", "", "", 9673.367, "", 227.376, 11.62, "", "", "", 3.8, 
  75., 0.742}, {"DMA", "North America", "Dominica", "2020-06-10", 18., 0., 
  0., "", "", 0., 250.031, 0., 0., "", "", 0., "", "", "", "", "", "", "", 
  "", "", "", "", "", "", "", "", "", "", "", "", "", "", "", "", "", "", "", 
  "", 72.22, 71991., 98.567, "", "", "", 9673.367, "", 227.376, 11.62, "", 
  "", "", 3.8, 75., 0.742}, {"DMA", "North America", "Dominica", 
  "2020-06-11", 18., 0., 0., "", "", 0., 250.031, 0., 0., "", "", 0., "", "", 
  "", "", "", "", "", "", "", "", "", "", "", "", "", "", "", "", "", "", "", 
  "", "", "", "", "", "", 72.22, 71991., 98.567, "", "", "", 9673.367, "", 
  227.376, 11.62, "", "", "", 3.8, 75., 0.742}, 
 {"DMA", "North America", "Dominica", "2020-06-12", 18., 0., 0., "", "", 0., 
  250.031, 0., 0., "", "", 0., "", "", "", "", "", "", "", "", "", "", "", 
  "", "", "", "", "", "", "", "", "", "", "", "", "", "", "", "", 72.22, 
  71991., 98.567, "", "", "", 9673.367, "", 227.376, 11.62, "", "", "", 3.8, 
  75., 0.742}, {"DMA", "North America", "Dominica", "2020-06-13", 18., 0., 
  0., "", "", 0., 250.031, 0., 0., "", "", 0., "", "", "", "", "", "", "", 
  "", "", "", "", "", "", "", "", "", "", "", "", "", "", "", "", "", "", "", 
  "", 72.22, 71991., 98.567, "", "", "", 9673.367, "", 227.376, 11.62, "", 
  "", "", 3.8, 75., 0.742}, {"DMA", "North America", "Dominica", 
  "2020-06-14", 18., 0., 0., "", "", 0., 250.031, 0., 0., "", "", 0., "", "", 
  "", "", "", "", "", "", "", "", "", "", "", "", "", "", "", "", "", "", "", 
  "", "", "", "", "", "", 72.22, 71991., 98.567, "", "", "", 9673.367, "", 
  227.376, 11.62, "", "", "", 3.8, 75., 0.742}, 
 {"DMA", "North America", "Dominica", "2020-06-15", 18., 0., 0., "", "", 0., 
  250.031, 0., 0., "", "", 0., "", "", "", "", "", "", "", "", "", "", "", 
  "", "", "", "", "", "", "", "", "", "", "", "", "", "", "", "", 72.22, 
  71991., 98.567, "", "", "", 9673.367, "", 227.376, 11.62, "", "", "", 3.8, 
  75., 0.742}, {"DMA", "North America", "Dominica", "2020-06-16", 18., 0., 
  0., "", "", 0., 250.031, 0., 0., "", "", 0., "", "", "", "", "", "", "", 
  "", "", "", "", "", "", "", "", "", "", "", "", "", "", "", "", "", "", "", 
  "", 72.22, 71991., 98.567, "", "", "", 9673.367, "", 227.376, 11.62, "", 
  "", "", 3.8, 75., 0.742}, {"DMA", "North America", "Dominica", 
  "2020-06-17", 18., 0., 0., "", "", 0., 250.031, 0., 0., "", "", 0., "", "", 
  "", "", "", "", "", "", "", "", "", "", "", "", "", "", "", "", "", "", "", 
  "", "", "", "", "", "", 72.22, 71991., 98.567, "", "", "", 9673.367, "", 
  227.376, 11.62, "", "", "", 3.8, 75., 0.742}, 
 {"DMA", "North America", "Dominica", "2020-06-18", 18., 0., 0., "", "", 0., 
  250.031, 0., 0., "", "", 0., "", "", "", "", "", "", "", "", "", "", "", 
  "", "", "", "", "", "", "", "", "", "", "", "", "", "", "", "", 72.22, 
  71991., 98.567, "", "", "", 9673.367, "", 227.376, 11.62, "", "", "", 3.8, 
  75., 0.742}, {"DMA", "North America", "Dominica", "2020-06-19", 18., 0., 
  0., "", "", 0., 250.031, 0., 0., "", "", 0., "", "", "", "", "", "", "", 
  "", "", "", "", "", "", "", "", "", "", "", "", "", "", "", "", "", "", "", 
  "", 72.22, 71991., 98.567, "", "", "", 9673.367, "", 227.376, 11.62, "", 
  "", "", 3.8, 75., 0.742}, {"DMA", "North America", "Dominica", 
  "2020-06-20", 18., 0., 0., "", "", 0., 250.031, 0., 0., "", "", 0., "", "", 
  "", "", "", "", "", "", "", "", "", "", "", "", "", "", "", "", "", "", "", 
  "", "", "", "", "", "", 72.22, 71991., 98.567, "", "", "", 9673.367, "", 
  227.376, 11.62, "", "", "", 3.8, 75., 0.742}, 
 {"DMA", "North America", "Dominica", "2020-06-21", 18., 0., 0., "", "", 0., 
  250.031, 0., 0., "", "", 0., "", "", "", "", "", "", "", "", "", "", "", 
  "", "", "", "", "", "", "", "", "", "", "", "", "", "", "", "", 72.22, 
  71991., 98.567, "", "", "", 9673.367, "", 227.376, 11.62, "", "", "", 3.8, 
  75., 0.742}, {"DMA", "North America", "Dominica", "2020-06-22", 18., 0., 
  0., "", "", 0., 250.031, 0., 0., "", "", 0., "", "", "", "", "", "", "", 
  "", "", "", "", "", "", "", "", "", "", "", "", "", "", "", "", "", "", "", 
  "", 72.22, 71991., 98.567, "", "", "", 9673.367, "", 227.376, 11.62, "", 
  "", "", 3.8, 75., 0.742}, {"DMA", "North America", "Dominica", 
  "2020-06-23", 18., 0., 0., "", "", 0., 250.031, 0., 0., "", "", 0., "", "", 
  "", "", "", "", "", "", "", "", "", "", "", "", "", "", "", "", "", "", "", 
  "", "", "", "", "", "", 72.22, 71991., 98.567, "", "", "", 9673.367, "", 
  227.376, 11.62, "", "", "", 3.8, 75., 0.742}, 
 {"DMA", "North America", "Dominica", "2020-06-24", 18., 0., 0., "", "", 0., 
  250.031, 0., 0., "", "", 0., "", "", "", "", "", "", "", "", "", "", "", 
  "", "", "", "", "", "", "", "", "", "", "", "", "", "", "", "", 72.22, 
  71991., 98.567, "", "", "", 9673.367, "", 227.376, 11.62, "", "", "", 3.8, 
  75., 0.742}, {"DMA", "North America", "Dominica", "2020-06-25", 18., 0., 
  0., "", "", 0., 250.031, 0., 0., "", "", 0., "", "", "", "", "", "", "", 
  "", "", "", "", "", "", "", "", "", "", "", "", "", "", "", "", "", "", "", 
  "", 72.22, 71991., 98.567, "", "", "", 9673.367, "", 227.376, 11.62, "", 
  "", "", 3.8, 75., 0.742}, {"DMA", "North America", "Dominica", 
  "2020-06-26", 18., 0., 0., "", "", 0., 250.031, 0., 0., "", "", 0., "", "", 
  "", "", "", "", "", "", "", "", "", "", "", "", "", "", "", "", "", "", "", 
  "", "", "", "", "", "", 72.22, 71991., 98.567, "", "", "", 9673.367, "", 
  227.376, 11.62, "", "", "", 3.8, 75., 0.742}, 
 {"DMA", "North America", "Dominica", "2020-06-27", 18., 0., 0., "", "", 0., 
  250.031, 0., 0., "", "", 0., "", "", "", "", "", "", "", "", "", "", "", 
  "", "", "", "", "", "", "", "", "", "", "", "", "", "", "", "", 44.44, 
  71991., 98.567, "", "", "", 9673.367, "", 227.376, 11.62, "", "", "", 3.8, 
  75., 0.742}, {"DMA", "North America", "Dominica", "2020-06-28", 18., 0., 
  0., "", "", 0., 250.031, 0., 0., "", "", 0., "", "", "", "", "", "", "", 
  "", "", "", "", "", "", "", "", "", "", "", "", "", "", "", "", "", "", "", 
  "", 44.44, 71991., 98.567, "", "", "", 9673.367, "", 227.376, 11.62, "", 
  "", "", 3.8, 75., 0.742}, {"DMA", "North America", "Dominica", 
  "2020-06-29", 18., 0., 0., "", "", 0., 250.031, 0., 0., "", "", 0., "", "", 
  "", "", "", "", "", "", "", "", "", "", "", "", "", "", "", "", "", "", "", 
  "", "", "", "", "", "", 44.44, 71991., 98.567, "", "", "", 9673.367, "", 
  227.376, 11.62, "", "", "", 3.8, 75., 0.742}, 
 {"DMA", "North America", "Dominica", "2020-06-30", 18., 0., 0., "", "", 0., 
  250.031, 0., 0., "", "", 0., "", "", "", "", "", "", "", "", "", "", "", 
  "", "", "", "", "", "", "", "", "", "", "", "", "", "", "", "", 44.44, 
  71991., 98.567, "", "", "", 9673.367, "", 227.376, 11.62, "", "", "", 3.8, 
  75., 0.742}, {"DMA", "North America", "Dominica", "2020-07-01", 18., 0., 
  0., "", "", 0., 250.031, 0., 0., "", "", 0., "", "", "", "", "", "", "", 
  "", "", "", "", "", "", "", "", "", "", "", "", "", "", "", "", "", "", "", 
  "", 44.44, 71991., 98.567, "", "", "", 9673.367, "", 227.376, 11.62, "", 
  "", "", 3.8, 75., 0.742}, {"DMA", "North America", "Dominica", 
  "2020-07-02", 18., 0., 0., "", "", 0., 250.031, 0., 0., "", "", 0., "", "", 
  "", "", "", "", "", "", "", "", "", "", "", "", "", "", "", "", "", "", "", 
  "", "", "", "", "", "", 44.44, 71991., 98.567, "", "", "", 9673.367, "", 
  227.376, 11.62, "", "", "", 3.8, 75., 0.742}, 
 {"DMA", "North America", "Dominica", "2020-07-03", 18., 0., 0., "", "", 0., 
  250.031, 0., 0., "", "", 0., "", "", "", "", "", "", "", "", "", "", "", 
  "", "", "", "", "", "", "", "", "", "", "", "", "", "", "", "", 44.44, 
  71991., 98.567, "", "", "", 9673.367, "", 227.376, 11.62, "", "", "", 3.8, 
  75., 0.742}, {"DMA", "North America", "Dominica", "2020-07-04", 18., 0., 
  0., "", "", 0., 250.031, 0., 0., "", "", 0., "", "", "", "", "", "", "", 
  "", "", "", "", "", "", "", "", "", "", "", "", "", "", "", "", "", "", "", 
  "", 44.44, 71991., 98.567, "", "", "", 9673.367, "", 227.376, 11.62, "", 
  "", "", 3.8, 75., 0.742}, {"DMA", "North America", "Dominica", 
  "2020-07-05", 18., 0., 0., "", "", 0., 250.031, 0., 0., "", "", 0., "", "", 
  "", "", "", "", "", "", "", "", "", "", "", "", "", "", "", "", "", "", "", 
  "", "", "", "", "", "", 44.44, 71991., 98.567, "", "", "", 9673.367, "", 
  227.376, 11.62, "", "", "", 3.8, 75., 0.742}, 
 {"DMA", "North America", "Dominica", "2020-07-06", 18., 0., 0., "", "", 0., 
  250.031, 0., 0., "", "", 0., "", "", "", "", "", "", "", "", "", "", "", 
  "", "", "", "", "", "", "", "", "", "", "", "", "", "", "", "", 44.44, 
  71991., 98.567, "", "", "", 9673.367, "", 227.376, 11.62, "", "", "", 3.8, 
  75., 0.742}, {"DMA", "North America", "Dominica", "2020-07-07", 18., 0., 
  0., "", "", 0., 250.031, 0., 0., "", "", 0., "", "", "", "", "", "", "", 
  "", "", "", "", "", "", "", "", "", "", "", "", "", "", "", "", "", "", "", 
  "", 44.44, 71991., 98.567, "", "", "", 9673.367, "", 227.376, 11.62, "", 
  "", "", 3.8, 75., 0.742}, {"DMA", "North America", "Dominica", 
  "2020-07-08", 18., 0., 0., "", "", 0., 250.031, 0., 0., "", "", 0., "", "", 
  "", "", "", "", "", "", "", "", "", "", "", "", "", "", "", "", "", "", "", 
  "", "", "", "", "", "", 44.44, 71991., 98.567, "", "", "", 9673.367, "", 
  227.376, 11.62, "", "", "", 3.8, 75., 0.742}, 
 {"DMA", "North America", "Dominica", "2020-07-09", 18., 0., 0., "", "", 0., 
  250.031, 0., 0., "", "", 0., "", "", "", "", "", "", "", "", "", "", "", 
  "", "", "", "", "", "", "", "", "", "", "", "", "", "", "", "", 44.44, 
  71991., 98.567, "", "", "", 9673.367, "", 227.376, 11.62, "", "", "", 3.8, 
  75., 0.742}, {"DMA", "North America", "Dominica", "2020-07-10", 18., 0., 
  0., "", "", 0., 250.031, 0., 0., "", "", 0., "", "", "", "", "", "", "", 
  "", "", "", "", "", "", "", "", "", "", "", "", "", "", "", "", "", "", "", 
  "", 44.44, 71991., 98.567, "", "", "", 9673.367, "", 227.376, 11.62, "", 
  "", "", 3.8, 75., 0.742}, {"DMA", "North America", "Dominica", 
  "2020-07-11", 18., 0., 0., "", "", 0., 250.031, 0., 0., "", "", 0., "", "", 
  "", "", "", "", "", "", "", "", "", "", "", "", "", "", "", "", "", "", "", 
  "", "", "", "", "", "", 44.44, 71991., 98.567, "", "", "", 9673.367, "", 
  227.376, 11.62, "", "", "", 3.8, 75., 0.742}, 
 {"DMA", "North America", "Dominica", "2020-07-12", 18., 0., 0., "", "", 0., 
  250.031, 0., 0., "", "", 0., "", "", "", "", "", "", "", "", "", "", "", 
  "", "", "", "", "", "", "", "", "", "", "", "", "", "", "", "", 44.44, 
  71991., 98.567, "", "", "", 9673.367, "", 227.376, 11.62, "", "", "", 3.8, 
  75., 0.742}, {"DMA", "North America", "Dominica", "2020-07-13", 18., 0., 
  0., "", "", 0., 250.031, 0., 0., "", "", 0., "", "", "", "", "", "", "", 
  "", "", "", "", "", "", "", "", "", "", "", "", "", "", "", "", "", "", "", 
  "", 44.44, 71991., 98.567, "", "", "", 9673.367, "", 227.376, 11.62, "", 
  "", "", 3.8, 75., 0.742}, {"DMA", "North America", "Dominica", 
  "2020-07-14", 18., 0., 0., "", "", 0., 250.031, 0., 0., "", "", 0., "", "", 
  "", "", "", "", "", "", "", "", "", "", "", "", "", "", "", "", "", "", "", 
  "", "", "", "", "", "", 44.44, 71991., 98.567, "", "", "", 9673.367, "", 
  227.376, 11.62, "", "", "", 3.8, 75., 0.742}, 
 {"DMA", "North America", "Dominica", "2020-07-15", 18., 0., 0., "", "", 0., 
  250.031, 0., 0., "", "", 0., "", "", "", "", "", "", "", "", "", "", "", 
  "", "", "", "", "", "", "", "", "", "", "", "", "", "", "", "", 44.44, 
  71991., 98.567, "", "", "", 9673.367, "", 227.376, 11.62, "", "", "", 3.8, 
  75., 0.742}, {"DMA", "North America", "Dominica", "2020-07-16", 18., 0., 
  0., "", "", 0., 250.031, 0., 0., "", "", 0., "", "", "", "", "", "", "", 
  "", "", "", "", "", "", "", "", "", "", "", "", "", "", "", "", "", "", "", 
  "", 44.44, 71991., 98.567, "", "", "", 9673.367, "", 227.376, 11.62, "", 
  "", "", 3.8, 75., 0.742}, {"DMA", "North America", "Dominica", 
  "2020-07-17", 18., 0., 0., "", "", 0., 250.031, 0., 0., "", "", 0., "", "", 
  "", "", "", "", "", "", "", "", "", "", "", "", "", "", "", "", "", "", "", 
  "", "", "", "", "", "", 44.44, 71991., 98.567, "", "", "", 9673.367, "", 
  227.376, 11.62, "", "", "", 3.8, 75., 0.742}, 
 {"DMA", "North America", "Dominica", "2020-07-18", 18., 0., 0., "", "", 0., 
  250.031, 0., 0., "", "", 0., "", "", "", "", "", "", "", "", "", "", "", 
  "", "", "", "", "", "", "", "", "", "", "", "", "", "", "", "", 44.44, 
  71991., 98.567, "", "", "", 9673.367, "", 227.376, 11.62, "", "", "", 3.8, 
  75., 0.742}, {"DMA", "North America", "Dominica", "2020-07-19", 18., 0., 
  0., "", "", 0., 250.031, 0., 0., "", "", 0., "", "", "", "", "", "", "", 
  "", "", "", "", "", "", "", "", "", "", "", "", "", "", "", "", "", "", "", 
  "", 44.44, 71991., 98.567, "", "", "", 9673.367, "", 227.376, 11.62, "", 
  "", "", 3.8, 75., 0.742}, {"DMA", "North America", "Dominica", 
  "2020-07-20", 18., 0., 0., "", "", 0., 250.031, 0., 0., "", "", 0., "", "", 
  "", "", "", "", "", "", "", "", "", "", "", "", "", "", "", "", "", "", "", 
  "", "", "", "", "", "", 44.44, 71991., 98.567, "", "", "", 9673.367, "", 
  227.376, 11.62, "", "", "", 3.8, 75., 0.742}, 
 {"DMA", "North America", "Dominica", "2020-07-21", 18., 0., 0., "", "", 0., 
  250.031, 0., 0., "", "", 0., "", "", "", "", "", "", "", "", "", "", "", 
  "", "", "", "", "", "", "", "", "", "", "", "", "", "", "", "", 44.44, 
  71991., 98.567, "", "", "", 9673.367, "", 227.376, 11.62, "", "", "", 3.8, 
  75., 0.742}, {"DMA", "North America", "Dominica", "2020-07-22", 18., 0., 
  0., "", "", 0., 250.031, 0., 0., "", "", 0., "", "", "", "", "", "", "", 
  "", "", "", "", "", "", "", "", "", "", "", "", "", "", "", "", "", "", "", 
  "", 44.44, 71991., 98.567, "", "", "", 9673.367, "", 227.376, 11.62, "", 
  "", "", 3.8, 75., 0.742}, {"DMA", "North America", "Dominica", 
  "2020-07-23", 18., 0., 0., "", "", 0., 250.031, 0., 0., "", "", 0., "", "", 
  "", "", "", "", "", "", "", "", "", "", "", "", "", "", "", "", "", "", "", 
  "", "", "", "", "", "", 44.44, 71991., 98.567, "", "", "", 9673.367, "", 
  227.376, 11.62, "", "", "", 3.8, 75., 0.742}, 
 {"DMA", "North America", "Dominica", "2020-07-24", 18., 0., 0., "", "", 0., 
  250.031, 0., 0., "", "", 0., "", "", "", "", "", "", "", "", "", "", "", 
  "", "", "", "", "", "", "", "", "", "", "", "", "", "", "", "", 44.44, 
  71991., 98.567, "", "", "", 9673.367, "", 227.376, 11.62, "", "", "", 3.8, 
  75., 0.742}, {"DMA", "North America", "Dominica", "2020-07-25", 18., 0., 
  0., "", "", 0., 250.031, 0., 0., "", "", 0., "", "", "", "", "", "", "", 
  "", "", "", "", "", "", "", "", "", "", "", "", "", "", "", "", "", "", "", 
  "", 44.44, 71991., 98.567, "", "", "", 9673.367, "", 227.376, 11.62, "", 
  "", "", 3.8, 75., 0.742}, {"DMA", "North America", "Dominica", 
  "2020-07-26", 18., 0., 0., "", "", 0., 250.031, 0., 0., "", "", 0., "", "", 
  "", "", "", "", "", "", "", "", "", "", "", "", "", "", "", "", "", "", "", 
  "", "", "", "", "", "", 44.44, 71991., 98.567, "", "", "", 9673.367, "", 
  227.376, 11.62, "", "", "", 3.8, 75., 0.742}, 
 {"DMA", "North America", "Dominica", "2020-07-27", 18., 0., 0., "", "", 0., 
  250.031, 0., 0., "", "", 0., "", "", "", "", "", "", "", "", "", "", "", 
  "", "", "", "", "", "", "", "", "", "", "", "", "", "", "", "", 44.44, 
  71991., 98.567, "", "", "", 9673.367, "", 227.376, 11.62, "", "", "", 3.8, 
  75., 0.742}, {"DMA", "North America", "Dominica", "2020-07-28", 18., 0., 
  0., "", "", 0., 250.031, 0., 0., "", "", 0., "", "", "", "", "", "", "", 
  "", "", "", "", "", "", "", "", "", "", "", "", "", "", "", "", "", "", "", 
  "", 44.44, 71991., 98.567, "", "", "", 9673.367, "", 227.376, 11.62, "", 
  "", "", 3.8, 75., 0.742}, {"DMA", "North America", "Dominica", 
  "2020-07-29", 18., 0., 0., "", "", 0., 250.031, 0., 0., "", "", 0., "", "", 
  "", "", "", "", "", "", "", "", "", "", "", "", "", "", "", "", "", "", "", 
  "", "", "", "", "", "", 44.44, 71991., 98.567, "", "", "", 9673.367, "", 
  227.376, 11.62, "", "", "", 3.8, 75., 0.742}, 
 {"DMA", "North America", "Dominica", "2020-07-30", 18., 0., 0., "", "", 0., 
  250.031, 0., 0., "", "", 0., "", "", "", "", "", "", "", "", "", "", "", 
  "", "", "", "", "", "", "", "", "", "", "", "", "", "", "", "", 44.44, 
  71991., 98.567, "", "", "", 9673.367, "", 227.376, 11.62, "", "", "", 3.8, 
  75., 0.742}, {"DMA", "North America", "Dominica", "2020-07-31", 18., 0., 
  0., "", "", 0., 250.031, 0., 0., "", "", 0., "", "", "", "", "", "", "", 
  "", "", "", "", "", "", "", "", "", "", "", "", "", "", "", "", "", "", "", 
  "", 44.44, 71991., 98.567, "", "", "", 9673.367, "", 227.376, 11.62, "", 
  "", "", 3.8, 75., 0.742}, {"DMA", "North America", "Dominica", 
  "2020-08-01", 18., 0., 0., "", "", 0., 250.031, 0., 0., "", "", 0., "", "", 
  "", "", "", "", "", "", "", "", "", "", "", "", "", "", "", "", "", "", "", 
  "", "", "", "", "", "", 44.44, 71991., 98.567, "", "", "", 9673.367, "", 
  227.376, 11.62, "", "", "", 3.8, 75., 0.742}, 
 {"DMA", "North America", "Dominica", "2020-08-02", 18., 0., 0., "", "", 0., 
  250.031, 0., 0., "", "", 0., "", "", "", "", "", "", "", "", "", "", "", 
  "", "", "", "", "", "", "", "", "", "", "", "", "", "", "", "", 44.44, 
  71991., 98.567, "", "", "", 9673.367, "", 227.376, 11.62, "", "", "", 3.8, 
  75., 0.742}, {"DMA", "North America", "Dominica", "2020-08-03", 18., 0., 
  0., "", "", 0., 250.031, 0., 0., "", "", 0., "", "", "", "", "", "", "", 
  "", "", "", "", "", "", "", "", "", "", "", "", "", "", "", "", "", "", "", 
  "", 44.44, 71991., 98.567, "", "", "", 9673.367, "", 227.376, 11.62, "", 
  "", "", 3.8, 75., 0.742}, {"DMA", "North America", "Dominica", 
  "2020-08-04", 18., 0., 0., "", "", 0., 250.031, 0., 0., "", "", 0., "", "", 
  "", "", "", "", "", "", "", "", "", "", "", "", "", "", "", "", "", "", "", 
  "", "", "", "", "", "", 44.44, 71991., 98.567, "", "", "", 9673.367, "", 
  227.376, 11.62, "", "", "", 3.8, 75., 0.742}, 
 {"DMA", "North America", "Dominica", "2020-08-05", 18., 0., 0., "", "", 0., 
  250.031, 0., 0., "", "", 0., "", "", "", "", "", "", "", "", "", "", "", 
  "", "", "", "", "", "", "", "", "", "", "", "", "", "", "", "", 44.44, 
  71991., 98.567, "", "", "", 9673.367, "", 227.376, 11.62, "", "", "", 3.8, 
  75., 0.742}, {"DMA", "North America", "Dominica", "2020-08-06", 18., 0., 
  0., "", "", 0., 250.031, 0., 0., "", "", 0., "", "", "", "", "", "", "", 
  "", "", "", "", "", "", "", "", "", "", "", "", "", "", "", "", "", "", "", 
  "", 44.44, 71991., 98.567, "", "", "", 9673.367, "", 227.376, 11.62, "", 
  "", "", 3.8, 75., 0.742}, {"DMA", "North America", "Dominica", 
  "2020-08-07", 18., 0., 0., "", "", 0., 250.031, 0., 0., "", "", 0., "", "", 
  "", "", "", "", "", "", "", "", "", "", "", "", "", "", "", "", "", "", "", 
  "", "", "", "", "", "", 36.11, 71991., 98.567, "", "", "", 9673.367, "", 
  227.376, 11.62, "", "", "", 3.8, 75., 0.742}, 
 {"DMA", "North America", "Dominica", "2020-08-08", 18., 0., 0., "", "", 0., 
  250.031, 0., 0., "", "", 0., "", "", "", "", "", "", "", "", "", "", "", 
  "", "", "", "", "", "", "", "", "", "", "", "", "", "", "", "", 36.11, 
  71991., 98.567, "", "", "", 9673.367, "", 227.376, 11.62, "", "", "", 3.8, 
  75., 0.742}, {"DMA", "North America", "Dominica", "2020-08-09", 18., 0., 
  0., "", "", 0., 250.031, 0., 0., "", "", 0., "", "", "", "", "", "", "", 
  "", "", "", "", "", "", "", "", "", "", "", "", "", "", "", "", "", "", "", 
  "", 36.11, 71991., 98.567, "", "", "", 9673.367, "", 227.376, 11.62, "", 
  "", "", 3.8, 75., 0.742}, {"DMA", "North America", "Dominica", 
  "2020-08-10", 18., 0., 0., "", "", 0., 250.031, 0., 0., "", "", 0., "", "", 
  "", "", "", "", "", "", "", "", "", "", "", "", "", "", "", "", "", "", "", 
  "", "", "", "", "", "", 36.11, 71991., 98.567, "", "", "", 9673.367, "", 
  227.376, 11.62, "", "", "", 3.8, 75., 0.742}, 
 {"DMA", "North America", "Dominica", "2020-08-11", 18., 0., 0., "", "", 0., 
  250.031, 0., 0., "", "", 0., "", "", "", "", "", "", "", "", "", "", "", 
  "", "", "", "", "", "", "", "", "", "", "", "", "", "", "", "", 36.11, 
  71991., 98.567, "", "", "", 9673.367, "", 227.376, 11.62, "", "", "", 3.8, 
  75., 0.742}, {"DMA", "North America", "Dominica", "2020-08-12", 18., 0., 
  0., "", "", 0., 250.031, 0., 0., "", "", 0., "", "", "", "", "", "", "", 
  "", "", "", "", "", "", "", "", "", "", "", "", "", "", "", "", "", "", "", 
  "", 36.11, 71991., 98.567, "", "", "", 9673.367, "", 227.376, 11.62, "", 
  "", "", 3.8, 75., 0.742}, {"DMA", "North America", "Dominica", 
  "2020-08-13", 18., 0., 0., "", "", 0., 250.031, 0., 0., "", "", 0., "", "", 
  "", "", "", "", "", "", "", "", "", "", "", "", "", "", "", "", "", "", "", 
  "", "", "", "", "", "", 36.11, 71991., 98.567, "", "", "", 9673.367, "", 
  227.376, 11.62, "", "", "", 3.8, 75., 0.742}, 
 {"DMA", "North America", "Dominica", "2020-08-14", 18., 0., 0., "", "", 0., 
  250.031, 0., 0., "", "", 0., "", "", "", "", "", "", "", "", "", "", "", 
  "", "", "", "", "", "", "", "", "", "", "", "", "", "", "", "", 36.11, 
  71991., 98.567, "", "", "", 9673.367, "", 227.376, 11.62, "", "", "", 3.8, 
  75., 0.742}, {"DMA", "North America", "Dominica", "2020-08-15", 18., 0., 
  0., "", "", 0., 250.031, 0., 0., "", "", 0., "", "", "", "", "", "", "", 
  "", "", "", "", "", "", "", "", "", "", "", "", "", "", "", "", "", "", "", 
  "", 36.11, 71991., 98.567, "", "", "", 9673.367, "", 227.376, 11.62, "", 
  "", "", 3.8, 75., 0.742}, {"DMA", "North America", "Dominica", 
  "2020-08-16", 18., 0., 0., "", "", 0., 250.031, 0., 0., "", "", 0., "", "", 
  "", "", "", "", "", "", "", "", "", "", "", "", "", "", "", "", "", "", "", 
  "", "", "", "", "", "", 36.11, 71991., 98.567, "", "", "", 9673.367, "", 
  227.376, 11.62, "", "", "", 3.8, 75., 0.742}, 
 {"DMA", "North America", "Dominica", "2020-08-17", 18., 0., 0., "", "", 0., 
  250.031, 0., 0., "", "", 0., "", "", "", "", "", "", "", "", "", "", "", 
  "", "", "", "", "", "", "", "", "", "", "", "", "", "", "", "", 36.11, 
  71991., 98.567, "", "", "", 9673.367, "", 227.376, 11.62, "", "", "", 3.8, 
  75., 0.742}, {"DMA", "North America", "Dominica", "2020-08-18", 18., 0., 
  0., "", "", 0., 250.031, 0., 0., "", "", 0., "", "", "", "", "", "", "", 
  "", "", "", "", "", "", "", "", "", "", "", "", "", "", "", "", "", "", "", 
  "", 36.11, 71991., 98.567, "", "", "", 9673.367, "", 227.376, 11.62, "", 
  "", "", 3.8, 75., 0.742}, {"DMA", "North America", "Dominica", 
  "2020-08-19", 18., 0., 0., "", "", 0., 250.031, 0., 0., "", "", 0., "", "", 
  "", "", "", "", "", "", "", "", "", "", "", "", "", "", "", "", "", "", "", 
  "", "", "", "", "", "", 36.11, 71991., 98.567, "", "", "", 9673.367, "", 
  227.376, 11.62, "", "", "", 3.8, 75., 0.742}, 
 {"DMA", "North America", "Dominica", "2020-08-20", 18., 0., 0., "", "", 0., 
  250.031, 0., 0., "", "", 0., "", "", "", "", "", "", "", "", "", "", "", 
  "", "", "", "", "", "", "", "", "", "", "", "", "", "", "", "", 36.11, 
  71991., 98.567, "", "", "", 9673.367, "", 227.376, 11.62, "", "", "", 3.8, 
  75., 0.742}, {"DMA", "North America", "Dominica", "2020-08-21", 18., 0., 
  0., "", "", 0., 250.031, 0., 0., "", "", 0., "", "", "", "", "", "", "", 
  "", "", "", "", "", "", "", "", "", "", "", "", "", "", "", "", "", "", "", 
  "", 36.11, 71991., 98.567, "", "", "", 9673.367, "", 227.376, 11.62, "", 
  "", "", 3.8, 75., 0.742}, {"DMA", "North America", "Dominica", 
  "2020-08-22", 19., 1., 0.143, "", "", 0., 263.922, 13.891, 1.984, "", "", 
  0., "", "", "", "", "", "", "", "", "", "", "", "", "", "", "", "", "", "", 
  "", "", "", "", "", "", "", "", "", 36.11, 71991., 98.567, "", "", "", 
  9673.367, "", 227.376, 11.62, "", "", "", 3.8, 75., 0.742}, 
 {"DMA", "North America", "Dominica", "2020-08-23", 19., 0., 0.143, "", "", 
  0., 263.922, 0., 1.984, "", "", 0., "", "", "", "", "", "", "", "", "", "", 
  "", "", "", "", "", "", "", "", "", "", "", "", "", "", "", "", "", 36.11, 
  71991., 98.567, "", "", "", 9673.367, "", 227.376, 11.62, "", "", "", 3.8, 
  75., 0.742}, {"DMA", "North America", "Dominica", "2020-08-24", 20., 1., 
  0.286, "", "", 0., 277.813, 13.891, 3.969, "", "", 0., "", "", "", "", "", 
  "", "", "", "", "", "", "", "", "", "", "", "", "", "", "", "", "", "", "", 
  "", "", "", 36.11, 71991., 98.567, "", "", "", 9673.367, "", 227.376, 
  11.62, "", "", "", 3.8, 75., 0.742}, {"DMA", "North America", "Dominica", 
  "2020-08-25", 20., 0., 0.286, "", "", 0., 277.813, 0., 3.969, "", "", 0., 
  "", "", "", "", "", "", "", "", "", "", "", "", "", "", "", "", "", "", "", 
  "", "", "", "", "", "", "", "", 36.11, 71991., 98.567, "", "", "", 
  9673.367, "", 227.376, 11.62, "", "", "", 3.8, 75., 0.742}, 
 {"DMA", "North America", "Dominica", "2020-08-26", 20., 0., 0.286, "", "", 
  0., 277.813, 0., 3.969, "", "", 0., "", "", "", "", "", "", "", "", "", "", 
  "", "", "", "", "", "", "", "", "", "", "", "", "", "", "", "", "", 36.11, 
  71991., 98.567, "", "", "", 9673.367, "", 227.376, 11.62, "", "", "", 3.8, 
  75., 0.742}, {"DMA", "North America", "Dominica", "2020-08-27", 20., 0., 
  0.286, "", "", 0., 277.813, 0., 3.969, "", "", 0., "", "", "", "", "", "", 
  "", "", "", "", "", "", "", "", "", "", "", "", "", "", "", "", "", "", "", 
  "", "", 36.11, 71991., 98.567, "", "", "", 9673.367, "", 227.376, 11.62, 
  "", "", "", 3.8, 75., 0.742}, {"DMA", "North America", "Dominica", 
  "2020-08-28", 20., 0., 0.286, "", "", 0., 277.813, 0., 3.969, "", "", 0., 
  "", "", "", "", "", "", "", "", "", "", "", "", "", "", "", "", "", "", "", 
  "", "", "", "", "", "", "", "", 36.11, 71991., 98.567, "", "", "", 
  9673.367, "", 227.376, 11.62, "", "", "", 3.8, 75., 0.742}, 
 {"DMA", "North America", "Dominica", "2020-08-29", 20., 0., 0.143, "", "", 
  0., 277.813, 0., 1.984, "", "", 0., "", "", "", "", "", "", "", "", "", "", 
  "", "", "", "", "", "", "", "", "", "", "", "", "", "", "", "", "", 36.11, 
  71991., 98.567, "", "", "", 9673.367, "", 227.376, 11.62, "", "", "", 3.8, 
  75., 0.742}, {"DMA", "North America", "Dominica", "2020-08-30", 20., 0., 
  0.143, "", "", 0., 277.813, 0., 1.984, "", "", 0., "", "", "", "", "", "", 
  "", "", "", "", "", "", "", "", "", "", "", "", "", "", "", "", "", "", "", 
  "", "", 36.11, 71991., 98.567, "", "", "", 9673.367, "", 227.376, 11.62, 
  "", "", "", 3.8, 75., 0.742}, {"DMA", "North America", "Dominica", 
  "2020-08-31", 20., 0., 0., "", "", 0., 277.813, 0., 0., "", "", 0., "", "", 
  "", "", "", "", "", "", "", "", "", "", "", "", "", "", "", "", "", "", "", 
  "", "", "", "", "", "", 36.11, 71991., 98.567, "", "", "", 9673.367, "", 
  227.376, 11.62, "", "", "", 3.8, 75., 0.742}, 
 {"DMA", "North America", "Dominica", "2020-09-01", 20., 0., 0., "", "", 0., 
  277.813, 0., 0., "", "", 0., "", "", "", "", "", "", "", "", "", "", "", 
  "", "", "", "", "", "", "", "", "", "", "", "", "", "", "", "", 36.11, 
  71991., 98.567, "", "", "", 9673.367, "", 227.376, 11.62, "", "", "", 3.8, 
  75., 0.742}, {"DMA", "North America", "Dominica", "2020-09-02", 20., 0., 
  0., "", "", 0., 277.813, 0., 0., "", "", 0., "", "", "", "", "", "", "", 
  "", "", "", "", "", "", "", "", "", "", "", "", "", "", "", "", "", "", "", 
  "", 36.11, 71991., 98.567, "", "", "", 9673.367, "", 227.376, 11.62, "", 
  "", "", 3.8, 75., 0.742}, {"DMA", "North America", "Dominica", 
  "2020-09-03", 20., 0., 0., "", "", 0., 277.813, 0., 0., "", "", 0., "", "", 
  "", "", "", "", "", "", "", "", "", "", "", "", "", "", "", "", "", "", "", 
  "", "", "", "", "", "", 36.11, 71991., 98.567, "", "", "", 9673.367, "", 
  227.376, 11.62, "", "", "", 3.8, 75., 0.742}, 
 {"DMA", "North America", "Dominica", "2020-09-04", 20., 0., 0., "", "", 0., 
  277.813, 0., 0., "", "", 0., "", "", "", "", "", "", "", "", "", "", "", 
  "", "", "", "", "", "", "", "", "", "", "", "", "", "", "", "", 36.11, 
  71991., 98.567, "", "", "", 9673.367, "", 227.376, 11.62, "", "", "", 3.8, 
  75., 0.742}, {"DMA", "North America", "Dominica", "2020-09-05", 22., 2., 
  0.286, "", "", 0., 305.594, 27.781, 3.969, "", "", 0., "", "", "", "", "", 
  "", "", "", "", "", "", "", "", "", "", "", "", "", "", "", "", "", "", "", 
  "", "", "", 36.11, 71991., 98.567, "", "", "", 9673.367, "", 227.376, 
  11.62, "", "", "", 3.8, 75., 0.742}, {"DMA", "North America", "Dominica", 
  "2020-09-06", 22., 0., 0.286, "", "", 0., 305.594, 0., 3.969, "", "", 0., 
  "", "", "", "", "", "", "", "", "", "", "", "", "", "", "", "", "", "", "", 
  "", "", "", "", "", "", "", "", 36.11, 71991., 98.567, "", "", "", 
  9673.367, "", 227.376, 11.62, "", "", "", 3.8, 75., 0.742}, 
 {"DMA", "North America", "Dominica", "2020-09-07", 22., 0., 0.286, "", "", 
  0., 305.594, 0., 3.969, "", "", 0., "", "", "", "", "", "", "", "", "", "", 
  "", "", "", "", "", "", "", "", "", "", "", "", "", "", "", "", "", 28.7, 
  71991., 98.567, "", "", "", 9673.367, "", 227.376, 11.62, "", "", "", 3.8, 
  75., 0.742}, {"DMA", "North America", "Dominica", "2020-09-08", 22., 0., 
  0.286, "", "", 0., 305.594, 0., 3.969, "", "", 0., "", "", "", "", "", "", 
  "", "", "", "", "", "", "", "", "", "", "", "", "", "", "", "", "", "", "", 
  "", "", 28.7, 71991., 98.567, "", "", "", 9673.367, "", 227.376, 11.62, "", 
  "", "", 3.8, 75., 0.742}, {"DMA", "North America", "Dominica", 
  "2020-09-09", 22., 0., 0.286, "", "", 0., 305.594, 0., 3.969, "", "", 0., 
  "", "", "", "", "", "", "", "", "", "", "", "", "", "", "", "", "", "", "", 
  "", "", "", "", "", "", "", "", 28.7, 71991., 98.567, "", "", "", 9673.367, 
  "", 227.376, 11.62, "", "", "", 3.8, 75., 0.742}, 
 {"DMA", "North America", "Dominica", "2020-09-10", 24., 2., 0.571, "", "", 
  0., 333.375, 27.781, 7.938, "", "", 0., "", "", "", "", "", "", "", "", "", 
  "", "", "", "", "", "", "", "", "", "", "", "", "", "", "", "", "", "", 
  28.7, 71991., 98.567, "", "", "", 9673.367, "", 227.376, 11.62, "", "", "", 
  3.8, 75., 0.742}, {"DMA", "North America", "Dominica", "2020-09-11", 24., 
  0., 0.571, "", "", 0., 333.375, 0., 7.938, "", "", 0., "", "", "", "", "", 
  "", "", "", "", "", "", "", "", "", "", "", "", "", "", "", "", "", "", "", 
  "", "", "", 28.7, 71991., 98.567, "", "", "", 9673.367, "", 227.376, 11.62, 
  "", "", "", 3.8, 75., 0.742}, {"DMA", "North America", "Dominica", 
  "2020-09-12", 24., 0., 0.286, "", "", 0., 333.375, 0., 3.969, "", "", 0., 
  "", "", "", "", "", "", "", "", "", "", "", "", "", "", "", "", "", "", "", 
  "", "", "", "", "", "", "", "", 28.7, 71991., 98.567, "", "", "", 9673.367, 
  "", 227.376, 11.62, "", "", "", 3.8, 75., 0.742}, 
 {"DMA", "North America", "Dominica", "2020-09-13", 24., 0., 0.286, "", "", 
  0., 333.375, 0., 3.969, "", "", 0., "", "", "", "", "", "", "", "", "", "", 
  "", "", "", "", "", "", "", "", "", "", "", "", "", "", "", "", "", 28.7, 
  71991., 98.567, "", "", "", 9673.367, "", 227.376, 11.62, "", "", "", 3.8, 
  75., 0.742}, {"DMA", "North America", "Dominica", "2020-09-14", 24., 0., 
  0.286, "", "", 0., 333.375, 0., 3.969, "", "", 0., "", "", "", "", "", "", 
  "", "", "", "", "", "", "", "", "", "", "", "", "", "", "", "", "", "", "", 
  "", "", 28.7, 71991., 98.567, "", "", "", 9673.367, "", 227.376, 11.62, "", 
  "", "", 3.8, 75., 0.742}, {"DMA", "North America", "Dominica", 
  "2020-09-15", 24., 0., 0.286, "", "", 0., 333.375, 0., 3.969, "", "", 0., 
  "", "", "", "", "", "", "", "", "", "", "", "", "", "", "", "", "", "", "", 
  "", "", "", "", "", "", "", "", 28.7, 71991., 98.567, "", "", "", 9673.367, 
  "", 227.376, 11.62, "", "", "", 3.8, 75., 0.742}, 
 {"DMA", "North America", "Dominica", "2020-09-16", 24., 0., 0.286, "", "", 
  0., 333.375, 0., 3.969, "", "", 0., "", "", "", "", "", "", "", "", "", "", 
  "", "", "", "", "", "", "", "", "", "", "", "", "", "", "", "", "", 28.7, 
  71991., 98.567, "", "", "", 9673.367, "", 227.376, 11.62, "", "", "", 3.8, 
  75., 0.742}, {"DMA", "North America", "Dominica", "2020-09-17", 24., 0., 
  0., "", "", 0., 333.375, 0., 0., "", "", 0., "", "", "", "", "", "", "", 
  "", "", "", "", "", "", "", "", "", "", "", "", "", "", "", "", "", "", "", 
  "", 28.7, 71991., 98.567, "", "", "", 9673.367, "", 227.376, 11.62, "", "", 
  "", 3.8, 75., 0.742}, {"DMA", "North America", "Dominica", "2020-09-18", 
  24., 0., 0., "", "", 0., 333.375, 0., 0., "", "", 0., "", "", "", "", "", 
  "", "", "", "", "", "", "", "", "", "", "", "", "", "", "", "", "", "", "", 
  "", "", "", 28.7, 71991., 98.567, "", "", "", 9673.367, "", 227.376, 11.62, 
  "", "", "", 3.8, 75., 0.742}, {"DMA", "North America", "Dominica", 
  "2020-09-19", 24., 0., 0., "", "", 0., 333.375, 0., 0., "", "", 0., "", "", 
  "", "", "", "", "", "", "", "", "", "", "", "", "", "", "", "", "", "", "", 
  "", "", "", "", "", "", 28.7, 71991., 98.567, "", "", "", 9673.367, "", 
  227.376, 11.62, "", "", "", 3.8, 75., 0.742}, 
 {"DMA", "North America", "Dominica", "2020-09-20", 24., 0., 0., "", "", 0., 
  333.375, 0., 0., "", "", 0., "", "", "", "", "", "", "", "", "", "", "", 
  "", "", "", "", "", "", "", "", "", "", "", "", "", "", "", "", 28.7, 
  71991., 98.567, "", "", "", 9673.367, "", 227.376, 11.62, "", "", "", 3.8, 
  75., 0.742}, {"DMA", "North America", "Dominica", "2020-09-21", 24., 0., 
  0., "", "", 0., 333.375, 0., 0., "", "", 0., "", "", "", "", "", "", "", 
  "", "", "", "", "", "", "", "", "", "", "", "", "", "", "", "", "", "", "", 
  "", 28.7, 71991., 98.567, "", "", "", 9673.367, "", 227.376, 11.62, "", "", 
  "", 3.8, 75., 0.742}, {"DMA", "North America", "Dominica", "2020-09-22", 
  24., 0., 0., "", "", 0., 333.375, 0., 0., "", "", 0., "", "", "", "", "", 
  "", "", "", "", "", "", "", "", "", "", "", "", "", "", "", "", "", "", "", 
  "", "", "", 28.7, 71991., 98.567, "", "", "", 9673.367, "", 227.376, 11.62, 
  "", "", "", 3.8, 75., 0.742}, {"DMA", "North America", "Dominica", 
  "2020-09-23", 24., 0., 0., "", "", 0., 333.375, 0., 0., "", "", 0., "", "", 
  "", "", "", "", "", "", "", "", "", "", "", "", "", "", "", "", "", "", "", 
  "", "", "", "", "", "", 28.7, 71991., 98.567, "", "", "", 9673.367, "", 
  227.376, 11.62, "", "", "", 3.8, 75., 0.742}, 
 {"DMA", "North America", "Dominica", "2020-09-24", 24., 0., 0., "", "", 0., 
  333.375, 0., 0., "", "", 0., "", "", "", "", "", "", "", "", "", "", "", 
  "", "", "", "", "", "", "", "", "", "", "", "", "", "", "", "", 28.7, 
  71991., 98.567, "", "", "", 9673.367, "", 227.376, 11.62, "", "", "", 3.8, 
  75., 0.742}, {"DMA", "North America", "Dominica", "2020-09-25", 24., 0., 
  0., "", "", 0., 333.375, 0., 0., "", "", 0., "", "", "", "", "", "", "", 
  "", "", "", "", "", "", "", "", "", "", "", "", "", "", "", "", "", "", "", 
  "", 28.7, 71991., 98.567, "", "", "", 9673.367, "", 227.376, 11.62, "", "", 
  "", 3.8, 75., 0.742}, {"DMA", "North America", "Dominica", "2020-09-26", 
  24., 0., 0., "", "", 0., 333.375, 0., 0., "", "", 0., "", "", "", "", "", 
  "", "", "", "", "", "", "", "", "", "", "", "", "", "", "", "", "", "", "", 
  "", "", "", 28.7, 71991., 98.567, "", "", "", 9673.367, "", 227.376, 11.62, 
  "", "", "", 3.8, 75., 0.742}, {"DMA", "North America", "Dominica", 
  "2020-09-27", 30., 6., 0.857, "", "", 0., 416.719, 83.344, 11.906, "", "", 
  0., "", "", "", "", "", "", "", "", "", "", "", "", "", "", "", "", "", "", 
  "", "", "", "", "", "", "", "", "", 28.7, 71991., 98.567, "", "", "", 
  9673.367, "", 227.376, 11.62, "", "", "", 3.8, 75., 0.742}, 
 {"DMA", "North America", "Dominica", "2020-09-28", 30., 0., 0.857, "", "", 
  0., 416.719, 0., 11.906, "", "", 0., "", "", "", "", "", "", "", "", "", 
  "", "", "", "", "", "", "", "", "", "", "", "", "", "", "", "", "", "", 
  28.7, 71991., 98.567, "", "", "", 9673.367, "", 227.376, 11.62, "", "", "", 
  3.8, 75., 0.742}, {"DMA", "North America", "Dominica", "2020-09-29", 30., 
  0., 0.857, "", "", 0., 416.719, 0., 11.906, "", "", 0., "", "", "", "", "", 
  "", "", "", "", "", "", "", "", "", "", "", "", "", "", "", "", "", "", "", 
  "", "", "", 28.7, 71991., 98.567, "", "", "", 9673.367, "", 227.376, 11.62, 
  "", "", "", 3.8, 75., 0.742}, {"DMA", "North America", "Dominica", 
  "2020-09-30", 30., 0., 0.857, "", "", 0., 416.719, 0., 11.906, "", "", 0., 
  "", "", "", "", "", "", "", "", "", "", "", "", "", "", "", "", "", "", "", 
  "", "", "", "", "", "", "", "", 28.7, 71991., 98.567, "", "", "", 9673.367, 
  "", 227.376, 11.62, "", "", "", 3.8, 75., 0.742}, 
 {"DMA", "North America", "Dominica", "2020-10-01", 31., 1., 1., "", "", 0., 
  430.609, 13.891, 13.891, "", "", 0., "", "", "", "", "", "", "", "", "", 
  "", "", "", "", "", "", "", "", "", "", "", "", "", "", "", "", "", "", 
  28.7, 71991., 98.567, "", "", "", 9673.367, "", 227.376, 11.62, "", "", "", 
  3.8, 75., 0.742}, {"DMA", "North America", "Dominica", "2020-10-02", 31., 
  0., 1., "", "", 0., 430.609, 0., 13.891, "", "", 0., "", "", "", "", "", 
  "", "", "", "", "", "", "", "", "", "", "", "", "", "", "", "", "", "", "", 
  "", "", "", 28.7, 71991., 98.567, "", "", "", 9673.367, "", 227.376, 11.62, 
  "", "", "", 3.8, 75., 0.742}, {"DMA", "North America", "Dominica", 
  "2020-10-03", 31., 0., 1., "", "", 0., 430.609, 0., 13.891, "", "", 0., "", 
  "", "", "", "", "", "", "", "", "", "", "", "", "", "", "", "", "", "", "", 
  "", "", "", "", "", "", "", 28.7, 71991., 98.567, "", "", "", 9673.367, "", 
  227.376, 11.62, "", "", "", 3.8, 75., 0.742}, 
 {"DMA", "North America", "Dominica", "2020-10-04", 31., 0., 0.143, "", "", 
  0., 430.609, 0., 1.984, "", "", 0., "", "", "", "", "", "", "", "", "", "", 
  "", "", "", "", "", "", "", "", "", "", "", "", "", "", "", "", "", 28.7, 
  71991., 98.567, "", "", "", 9673.367, "", 227.376, 11.62, "", "", "", 3.8, 
  75., 0.742}, {"DMA", "North America", "Dominica", "2020-10-05", 31., 0., 
  0.143, "", "", 0., 430.609, 0., 1.984, "", "", 0., "", "", "", "", "", "", 
  "", "", "", "", "", "", "", "", "", "", "", "", "", "", "", "", "", "", "", 
  "", "", 28.7, 71991., 98.567, "", "", "", 9673.367, "", 227.376, 11.62, "", 
  "", "", 3.8, 75., 0.742}, {"DMA", "North America", "Dominica", 
  "2020-10-06", 31., 0., 0.143, "", "", 0., 430.609, 0., 1.984, "", "", 0., 
  "", "", "", "", "", "", "", "", "", "", "", "", "", "", "", "", "", "", "", 
  "", "", "", "", "", "", "", "", 28.7, 71991., 98.567, "", "", "", 9673.367, 
  "", 227.376, 11.62, "", "", "", 3.8, 75., 0.742}, 
 {"DMA", "North America", "Dominica", "2020-10-07", 31., 0., 0.143, "", "", 
  0., 430.609, 0., 1.984, "", "", 0., "", "", "", "", "", "", "", "", "", "", 
  "", "", "", "", "", "", "", "", "", "", "", "", "", "", "", "", "", 28.7, 
  71991., 98.567, "", "", "", 9673.367, "", 227.376, 11.62, "", "", "", 3.8, 
  75., 0.742}, {"DMA", "North America", "Dominica", "2020-10-08", 31., 0., 
  0., "", "", 0., 430.609, 0., 0., "", "", 0., "", "", "", "", "", "", "", 
  "", "", "", "", "", "", "", "", "", "", "", "", "", "", "", "", "", "", "", 
  "", 28.7, 71991., 98.567, "", "", "", 9673.367, "", 227.376, 11.62, "", "", 
  "", 3.8, 75., 0.742}, {"DMA", "North America", "Dominica", "2020-10-09", 
  32., 1., 0.143, "", "", 0., 444.5, 13.891, 1.984, "", "", 0., "", "", "", 
  "", "", "", "", "", "", "", "", "", "", "", "", "", "", "", "", "", "", "", 
  "", "", "", "", "", 28.7, 71991., 98.567, "", "", "", 9673.367, "", 
  227.376, 11.62, "", "", "", 3.8, 75., 0.742}, 
 {"DMA", "North America", "Dominica", "2020-10-10", 32., 0., 0.143, "", "", 
  0., 444.5, 0., 1.984, "", "", 0., "", "", "", "", "", "", "", "", "", "", 
  "", "", "", "", "", "", "", "", "", "", "", "", "", "", "", "", "", 28.7, 
  71991., 98.567, "", "", "", 9673.367, "", 227.376, 11.62, "", "", "", 3.8, 
  75., 0.742}, {"DMA", "North America", "Dominica", "2020-10-11", 32., 0., 
  0.143, "", "", 0., 444.5, 0., 1.984, "", "", 0., "", "", "", "", "", "", 
  "", "", "", "", "", "", "", "", "", "", "", "", "", "", "", "", "", "", "", 
  "", "", 28.7, 71991., 98.567, "", "", "", 9673.367, "", 227.376, 11.62, "", 
  "", "", 3.8, 75., 0.742}, {"DMA", "North America", "Dominica", 
  "2020-10-12", 32., 0., 0.143, "", "", 0., 444.5, 0., 1.984, "", "", 0., "", 
  "", "", "", "", "", "", "", "", "", "", "", "", "", "", "", "", "", "", "", 
  "", "", "", "", "", "", "", 28.7, 71991., 98.567, "", "", "", 9673.367, "", 
  227.376, 11.62, "", "", "", 3.8, 75., 0.742}, 
 {"DMA", "North America", "Dominica", "2020-10-13", 32., 0., 0.143, "", "", 
  0., 444.5, 0., 1.984, "", "", 0., "", "", "", "", "", "", "", "", "", "", 
  "", "", "", "", "", "", "", "", "", "", "", "", "", "", "", "", "", 31.48, 
  71991., 98.567, "", "", "", 9673.367, "", 227.376, 11.62, "", "", "", 3.8, 
  75., 0.742}, {"DMA", "North America", "Dominica", "2020-10-14", 32., 0., 
  0.143, "", "", 0., 444.5, 0., 1.984, "", "", 0., "", "", "", "", "", "", 
  "", "", "", "", "", "", "", "", "", "", "", "", "", "", "", "", "", "", "", 
  "", "", 31.48, 71991., 98.567, "", "", "", 9673.367, "", 227.376, 11.62, 
  "", "", "", 3.8, 75., 0.742}, {"DMA", "North America", "Dominica", 
  "2020-10-15", 33., 1., 0.286, "", "", 0., 458.391, 13.891, 3.969, "", "", 
  0., "", "", "", "", "", "", "", "", "", "", "", "", "", "", "", "", "", "", 
  "", "", "", "", "", "", "", "", "", 31.48, 71991., 98.567, "", "", "", 
  9673.367, "", 227.376, 11.62, "", "", "", 3.8, 75., 0.742}, 
 {"DMA", "North America", "Dominica", "2020-10-16", 33., 0., 0.143, "", "", 
  0., 458.391, 0., 1.984, "", "", 0., "", "", "", "", "", "", "", "", "", "", 
  "", "", "", "", "", "", "", "", "", "", "", "", "", "", "", "", "", 31.48, 
  71991., 98.567, "", "", "", 9673.367, "", 227.376, 11.62, "", "", "", 3.8, 
  75., 0.742}, {"DMA", "North America", "Dominica", "2020-10-17", 33., 0., 
  0.143, "", "", 0., 458.391, 0., 1.984, "", "", 0., "", "", "", "", "", "", 
  "", "", "", "", "", "", "", "", "", "", "", "", "", "", "", "", "", "", "", 
  "", "", 31.48, 71991., 98.567, "", "", "", 9673.367, "", 227.376, 11.62, 
  "", "", "", 3.8, 75., 0.742}, {"DMA", "North America", "Dominica", 
  "2020-10-18", 33., 0., 0.143, "", "", 0., 458.391, 0., 1.984, "", "", 0., 
  "", "", "", "", "", "", "", "", "", "", "", "", "", "", "", "", "", "", "", 
  "", "", "", "", "", "", "", "", 31.48, 71991., 98.567, "", "", "", 
  9673.367, "", 227.376, 11.62, "", "", "", 3.8, 75., 0.742}, 
 {"DMA", "North America", "Dominica", "2020-10-19", 33., 0., 0.143, "", "", 
  0., 458.391, 0., 1.984, "", "", 0., "", "", "", "", "", "", "", "", "", "", 
  "", "", "", "", "", "", "", "", "", "", "", "", "", "", "", "", "", 31.48, 
  71991., 98.567, "", "", "", 9673.367, "", 227.376, 11.62, "", "", "", 3.8, 
  75., 0.742}, {"DMA", "North America", "Dominica", "2020-10-20", 33., 0., 
  0.143, "", "", 0., 458.391, 0., 1.984, "", "", 0., "", "", "", "", "", "", 
  "", "", "", "", "", "", "", "", "", "", "", "", "", "", "", "", "", "", "", 
  "", "", 31.48, 71991., 98.567, "", "", "", 9673.367, "", 227.376, 11.62, 
  "", "", "", 3.8, 75., 0.742}, {"DMA", "North America", "Dominica", 
  "2020-10-21", 33., 0., 0.143, "", "", 0., 458.391, 0., 1.984, "", "", 0., 
  "", "", "", "", "", "", "", "", "", "", "", "", "", "", "", "", "", "", "", 
  "", "", "", "", "", "", "", "", 31.48, 71991., 98.567, "", "", "", 
  9673.367, "", 227.376, 11.62, "", "", "", 3.8, 75., 0.742}, 
 {"DMA", "North America", "Dominica", "2020-10-22", 33., 0., 0., "", "", 0., 
  458.391, 0., 0., "", "", 0., "", "", "", "", "", "", "", "", "", "", "", 
  "", "", "", "", "", "", "", "", "", "", "", "", "", "", "", "", 31.48, 
  71991., 98.567, "", "", "", 9673.367, "", 227.376, 11.62, "", "", "", 3.8, 
  75., 0.742}, {"DMA", "North America", "Dominica", "2020-10-23", 37., 4., 
  0.571, "", "", 0., 513.953, 55.563, 7.938, "", "", 0., "", "", "", "", "", 
  "", "", "", "", "", "", "", "", "", "", "", "", "", "", "", "", "", "", "", 
  "", "", "", 31.48, 71991., 98.567, "", "", "", 9673.367, "", 227.376, 
  11.62, "", "", "", 3.8, 75., 0.742}, {"DMA", "North America", "Dominica", 
  "2020-10-24", 38., 1., 0.714, "", "", 0., 527.844, 13.891, 9.922, "", "", 
  0., "", "", "", "", "", "", "", "", "", "", "", "", "", "", "", "", "", "", 
  "", "", "", "", "", "", "", "", "", 31.48, 71991., 98.567, "", "", "", 
  9673.367, "", 227.376, 11.62, "", "", "", 3.8, 75., 0.742}, 
 {"DMA", "North America", "Dominica", "2020-10-25", 38., 0., 0.714, "", "", 
  0., 527.844, 0., 9.922, "", "", 0., "", "", "", "", "", "", "", "", "", "", 
  "", "", "", "", "", "", "", "", "", "", "", "", "", "", "", "", "", 31.48, 
  71991., 98.567, "", "", "", 9673.367, "", 227.376, 11.62, "", "", "", 3.8, 
  75., 0.742}, {"DMA", "North America", "Dominica", "2020-10-26", 38., 0., 
  0.714, "", "", 0., 527.844, 0., 9.922, "", "", 0., "", "", "", "", "", "", 
  "", "", "", "", "", "", "", "", "", "", "", "", "", "", "", "", "", "", "", 
  "", "", 31.48, 71991., 98.567, "", "", "", 9673.367, "", 227.376, 11.62, 
  "", "", "", 3.8, 75., 0.742}, {"DMA", "North America", "Dominica", 
  "2020-10-27", 38., 0., 0.714, "", "", 0., 527.844, 0., 9.922, "", "", 0., 
  "", "", "", "", "", "", "", "", "", "", "", "", "", "", "", "", "", "", "", 
  "", "", "", "", "", "", "", "", 31.48, 71991., 98.567, "", "", "", 
  9673.367, "", 227.376, 11.62, "", "", "", 3.8, 75., 0.742}, 
 {"DMA", "North America", "Dominica", "2020-10-28", 38., 0., 0.714, "", "", 
  0., 527.844, 0., 9.922, "", "", 0., "", "", "", "", "", "", "", "", "", "", 
  "", "", "", "", "", "", "", "", "", "", "", "", "", "", "", "", "", 31.48, 
  71991., 98.567, "", "", "", 9673.367, "", 227.376, 11.62, "", "", "", 3.8, 
  75., 0.742}, {"DMA", "North America", "Dominica", "2020-10-29", 38., 0., 
  0.714, "", "", 0., 527.844, 0., 9.922, "", "", 0., "", "", "", "", "", "", 
  "", "", "", "", "", "", "", "", "", "", "", "", "", "", "", "", "", "", "", 
  "", "", 31.48, 71991., 98.567, "", "", "", 9673.367, "", 227.376, 11.62, 
  "", "", "", 3.8, 75., 0.742}, {"DMA", "North America", "Dominica", 
  "2020-10-30", 42., 4., 0.714, "", "", 0., 583.406, 55.563, 9.922, "", "", 
  0., "", "", "", "", "", "", "", "", "", "", "", "", "", "", "", "", "", "", 
  "", "", "", "", "", "", "", "", "", 31.48, 71991., 98.567, "", "", "", 
  9673.367, "", 227.376, 11.62, "", "", "", 3.8, 75., 0.742}, 
 {"DMA", "North America", "Dominica", "2020-10-31", 50., 8., 1.714, "", "", 
  0., 694.531, 111.125, 23.813, "", "", 0., "", "", "", "", "", "", "", "", 
  "", "", "", "", "", "", "", "", "", "", "", "", "", "", "", "", "", "", "", 
  31.48, 71991., 98.567, "", "", "", 9673.367, "", 227.376, 11.62, "", "", 
  "", 3.8, 75., 0.742}, {"DMA", "North America", "Dominica", "2020-11-01", 
  50., 0., 1.714, "", "", 0., 694.531, 0., 23.813, "", "", 0., "", "", "", 
  "", "", "", "", "", "", "", "", "", "", "", "", "", "", "", "", "", "", "", 
  "", "", "", "", "", 37.04, 71991., 98.567, "", "", "", 9673.367, "", 
  227.376, 11.62, "", "", "", 3.8, 75., 0.742}, 
 {"DMA", "North America", "Dominica", "2020-11-02", 50., 0., 1.714, "", "", 
  0., 694.531, 0., 23.813, "", "", 0., "", "", "", "", "", "", "", "", "", 
  "", "", "", "", "", "", "", "", "", "", "", "", "", "", "", "", "", "", 
  37.04, 71991., 98.567, "", "", "", 9673.367, "", 227.376, 11.62, "", "", 
  "", 3.8, 75., 0.742}, {"DMA", "North America", "Dominica", "2020-11-03", 
  50., 0., 1.714, "", "", 0., 694.531, 0., 23.813, "", "", 0., "", "", "", 
  "", "", "", "", "", "", "", "", "", "", "", "", "", "", "", "", "", "", "", 
  "", "", "", "", "", 37.04, 71991., 98.567, "", "", "", 9673.367, "", 
  227.376, 11.62, "", "", "", 3.8, 75., 0.742}, 
 {"DMA", "North America", "Dominica", "2020-11-04", 50., 0., 1.714, "", "", 
  0., 694.531, 0., 23.813, "", "", 0., "", "", "", "", "", "", "", "", "", 
  "", "", "", "", "", "", "", "", "", "", "", "", "", "", "", "", "", "", 
  37.04, 71991., 98.567, "", "", "", 9673.367, "", 227.376, 11.62, "", "", 
  "", 3.8, 75., 0.742}, {"DMA", "North America", "Dominica", "2020-11-05", 
  57., 7., 2.714, "", "", 0., 791.766, 97.234, 37.703, "", "", 0., "", "", 
  "", "", "", "", "", "", "", "", "", "", "", "", "", "", "", "", "", "", "", 
  "", "", "", "", "", "", 37.04, 71991., 98.567, "", "", "", 9673.367, "", 
  227.376, 11.62, "", "", "", 3.8, 75., 0.742}, 
 {"DMA", "North America", "Dominica", "2020-11-06", 57., 0., 2.143, "", "", 
  0., 791.766, 0., 29.766, "", "", 0., "", "", "", "", "", "", "", "", "", 
  "", "", "", "", "", "", "", "", "", "", "", "", "", "", "", "", "", "", 
  37.04, 71991., 98.567, "", "", "", 9673.367, "", 227.376, 11.62, "", "", 
  "", 3.8, 75., 0.742}, {"DMA", "North America", "Dominica", "2020-11-07", 
  63., 6., 1.857, "", "", 0., 875.109, 83.344, 25.797, "", "", 0., "", "", 
  "", "", "", "", "", "", "", "", "", "", "", "", "", "", "", "", "", "", "", 
  "", "", "", "", "", "", 37.04, 71991., 98.567, "", "", "", 9673.367, "", 
  227.376, 11.62, "", "", "", 3.8, 75., 0.742}, 
 {"DMA", "North America", "Dominica", "2020-11-08", 63., 0., 1.857, "", "", 
  0., 875.109, 0., 25.797, "", "", 0., "", "", "", "", "", "", "", "", "", 
  "", "", "", "", "", "", "", "", "", "", "", "", "", "", "", "", "", "", 
  37.04, 71991., 98.567, "", "", "", 9673.367, "", 227.376, 11.62, "", "", 
  "", 3.8, 75., 0.742}, {"DMA", "North America", "Dominica", "2020-11-09", 
  63., 0., 1.857, "", "", 0., 875.109, 0., 25.797, "", "", 0., "", "", "", 
  "", "", "", "", "", "", "", "", "", "", "", "", "", "", "", "", "", "", "", 
  "", "", "", "", "", 37.04, 71991., 98.567, "", "", "", 9673.367, "", 
  227.376, 11.62, "", "", "", 3.8, 75., 0.742}, 
 {"DMA", "North America", "Dominica", "2020-11-10", 63., 0., 1.857, "", "", 
  0., 875.109, 0., 25.797, "", "", 0., "", "", "", "", "", "", "", "", "", 
  "", "", "", "", "", "", "", "", "", "", "", "", "", "", "", "", "", "", 
  34.26, 71991., 98.567, "", "", "", 9673.367, "", 227.376, 11.62, "", "", 
  "", 3.8, 75., 0.742}, {"DMA", "North America", "Dominica", "2020-11-11", 
  68., 5., 2.571, "", "", 0., 944.563, 69.453, 35.719, "", "", 0., "", "", 
  "", "", "", "", "", "", "", "", "", "", "", "", "", "", "", "", "", "", "", 
  "", "", "", "", "", "", 34.26, 71991., 98.567, "", "", "", 9673.367, "", 
  227.376, 11.62, "", "", "", 3.8, 75., 0.742}, 
 {"DMA", "North America", "Dominica", "2020-11-12", 68., 0., 1.571, "", "", 
  0., 944.563, 0., 21.828, "", "", 0., "", "", "", "", "", "", "", "", "", 
  "", "", "", "", "", "", "", "", "", "", "", "", "", "", "", "", "", "", 
  34.26, 71991., 98.567, "", "", "", 9673.367, "", 227.376, 11.62, "", "", 
  "", 3.8, 75., 0.742}, {"DMA", "North America", "Dominica", "2020-11-13", 
  68., 0., 1.571, "", "", 0., 944.563, 0., 21.828, "", "", 0., "", "", "", 
  "", "", "", "", "", "", "", "", "", "", "", "", "", "", "", "", "", "", "", 
  "", "", "", "", "", 34.26, 71991., 98.567, "", "", "", 9673.367, "", 
  227.376, 11.62, "", "", "", 3.8, 75., 0.742}, 
 {"DMA", "North America", "Dominica", "2020-11-14", 68., 0., 0.714, "", "", 
  0., 944.563, 0., 9.922, "", "", 0., "", "", "", "", "", "", "", "", "", "", 
  "", "", "", "", "", "", "", "", "", "", "", "", "", "", "", "", "", 34.26, 
  71991., 98.567, "", "", "", 9673.367, "", 227.376, 11.62, "", "", "", 3.8, 
  75., 0.742}, {"DMA", "North America", "Dominica", "2020-11-15", 68., 0., 
  0.714, "", "", 0., 944.563, 0., 9.922, "", "", 0., "", "", "", "", "", "", 
  "", "", "", "", "", "", "", "", "", "", "", "", "", "", "", "", "", "", "", 
  "", "", 34.26, 71991., 98.567, "", "", "", 9673.367, "", 227.376, 11.62, 
  "", "", "", 3.8, 75., 0.742}, {"DMA", "North America", "Dominica", 
  "2020-11-16", 68., 0., 0.714, "", "", 0., 944.563, 0., 9.922, "", "", 0., 
  "", "", "", "", "", "", "", "", "", "", "", "", "", "", "", "", "", "", "", 
  "", "", "", "", "", "", "", "", 34.26, 71991., 98.567, "", "", "", 
  9673.367, "", 227.376, 11.62, "", "", "", 3.8, 75., 0.742}, 
 {"DMA", "North America", "Dominica", "2020-11-17", 68., 0., 0.714, "", "", 
  0., 944.563, 0., 9.922, "", "", 0., "", "", "", "", "", "", "", "", "", "", 
  "", "", "", "", "", "", "", "", "", "", "", "", "", "", "", "", "", 34.26, 
  71991., 98.567, "", "", "", 9673.367, "", 227.376, 11.62, "", "", "", 3.8, 
  75., 0.742}, {"DMA", "North America", "Dominica", "2020-11-18", 68., 0., 
  0., "", "", 0., 944.563, 0., 0., "", "", 0., "", "", "", "", "", "", "", 
  "", "", "", "", "", "", "", "", "", "", "", "", "", "", "", "", "", "", "", 
  "", 34.26, 71991., 98.567, "", "", "", 9673.367, "", 227.376, 11.62, "", 
  "", "", 3.8, 75., 0.742}, {"DMA", "North America", "Dominica", 
  "2020-11-19", 68., 0., 0., "", "", 0., 944.563, 0., 0., "", "", 0., "", "", 
  "", "", "", "", "", "", "", "", "", "", "", "", "", "", "", "", "", "", "", 
  "", "", "", "", "", "", 34.26, 71991., 98.567, "", "", "", 9673.367, "", 
  227.376, 11.62, "", "", "", 3.8, 75., 0.742}, 
 {"DMA", "North America", "Dominica", "2020-11-20", 68., 0., 0., "", "", 0., 
  944.563, 0., 0., "", "", 0., "", "", "", "", "", "", "", "", "", "", "", 
  "", "", "", "", "", "", "", "", "", "", "", "", "", "", "", "", 34.26, 
  71991., 98.567, "", "", "", 9673.367, "", 227.376, 11.62, "", "", "", 3.8, 
  75., 0.742}, {"DMA", "North America", "Dominica", "2020-11-21", 72., 4., 
  0.571, "", "", 0., 1000.125, 55.563, 7.938, "", "", 0., "", "", "", "", "", 
  "", "", "", "", "", "", "", "", "", "", "", "", "", "", "", "", "", "", "", 
  "", "", "", 34.26, 71991., 98.567, "", "", "", 9673.367, "", 227.376, 
  11.62, "", "", "", 3.8, 75., 0.742}, {"DMA", "North America", "Dominica", 
  "2020-11-22", 72., 0., 0.571, "", "", 0., 1000.125, 0., 7.938, "", "", 0., 
  "", "", "", "", "", "", "", "", "", "", "", "", "", "", "", "", "", "", "", 
  "", "", "", "", "", "", "", "", 34.26, 71991., 98.567, "", "", "", 
  9673.367, "", 227.376, 11.62, "", "", "", 3.8, 75., 0.742}, 
 {"DMA", "North America", "Dominica", "2020-11-23", 77., 5., 1.286, "", "", 
  0., 1069.578, 69.453, 17.859, "", "", 0., "", "", "", "", "", "", "", "", 
  "", "", "", "", "", "", "", "", "", "", "", "", "", "", "", "", "", "", "", 
  34.26, 71991., 98.567, "", "", "", 9673.367, "", 227.376, 11.62, "", "", 
  "", 3.8, 75., 0.742}, {"DMA", "North America", "Dominica", "2020-11-24", 
  77., 0., 1.286, "", "", 0., 1069.578, 0., 17.859, "", "", 0., "", "", "", 
  "", "", "", "", "", "", "", "", "", "", "", "", "", "", "", "", "", "", "", 
  "", "", "", "", "", 25.93, 71991., 98.567, "", "", "", 9673.367, "", 
  227.376, 11.62, "", "", "", 3.8, 75., 0.742}, 
 {"DMA", "North America", "Dominica", "2020-11-25", 77., 0., 1.286, "", "", 
  0., 1069.578, 0., 17.859, "", "", 0., "", "", "", "", "", "", "", "", "", 
  "", "", "", "", "", "", "", "", "", "", "", "", "", "", "", "", "", "", 
  25.93, 71991., 98.567, "", "", "", 9673.367, "", 227.376, 11.62, "", "", 
  "", 3.8, 75., 0.742}, {"DMA", "North America", "Dominica", "2020-11-26", 
  77., 0., 1.286, "", "", 0., 1069.578, 0., 17.859, "", "", 0., "", "", "", 
  "", "", "", "", "", "", "", "", "", "", "", "", "", "", "", "", "", "", "", 
  "", "", "", "", "", 25.93, 71991., 98.567, "", "", "", 9673.367, "", 
  227.376, 11.62, "", "", "", 3.8, 75., 0.742}, 
 {"DMA", "North America", "Dominica", "2020-11-27", 80., 3., 1.714, "", "", 
  0., 1111.25, 41.672, 23.813, "", "", 0., "", "", "", "", "", "", "", "", 
  "", "", "", "", "", "", "", "", "", "", "", "", "", "", "", "", "", "", "", 
  25.93, 71991., 98.567, "", "", "", 9673.367, "", 227.376, 11.62, "", "", 
  "", 3.8, 75., 0.742}, {"DMA", "North America", "Dominica", "2020-11-28", 
  85., 5., 1.857, "", "", 0., 1180.703, 69.453, 25.797, "", "", 0., "", "", 
  "", "", "", "", "", "", "", "", "", "", "", "", "", "", "", "", "", "", "", 
  "", "", "", "", "", "", 25.93, 71991., 98.567, "", "", "", 9673.367, "", 
  227.376, 11.62, "", "", "", 3.8, 75., 0.742}, 
 {"DMA", "North America", "Dominica", "2020-11-29", 85., 0., 1.857, "", "", 
  0., 1180.703, 0., 25.797, "", "", 0., "", "", "", "", "", "", "", "", "", 
  "", "", "", "", "", "", "", "", "", "", "", "", "", "", "", "", "", "", 
  25.93, 71991., 98.567, "", "", "", 9673.367, "", 227.376, 11.62, "", "", 
  "", 3.8, 75., 0.742}, {"DMA", "North America", "Dominica", "2020-11-30", 
  85., 0., 1.143, "", "", 0., 1180.703, 0., 15.875, "", "", 0., "", "", "", 
  "", "", "", "", "", "", "", "", "", "", "", "", "", "", "", "", "", "", "", 
  "", "", "", "", "", 25.93, 71991., 98.567, "", "", "", 9673.367, "", 
  227.376, 11.62, "", "", "", 3.8, 75., 0.742}, 
 {"DMA", "North America", "Dominica", "2020-12-01", 85., 0., 1.143, "", "", 
  0., 1180.703, 0., 15.875, "", "", 0., "", "", "", "", "", "", "", "", "", 
  "", "", "", "", "", "", "", "", "", "", "", "", "", "", "", "", "", "", 
  23.15, 71991., 98.567, "", "", "", 9673.367, "", 227.376, 11.62, "", "", 
  "", 3.8, 75., 0.742}, {"DMA", "North America", "Dominica", "2020-12-02", 
  85., 0., 1.143, "", "", 0., 1180.703, 0., 15.875, "", "", 0., "", "", "", 
  "", "", "", "", "", "", "", "", "", "", "", "", "", "", "", "", "", "", "", 
  "", "", "", "", "", 23.15, 71991., 98.567, "", "", "", 9673.367, "", 
  227.376, 11.62, "", "", "", 3.8, 75., 0.742}, 
 {"DMA", "North America", "Dominica", "2020-12-03", 85., 0., 1.143, "", "", 
  0., 1180.703, 0., 15.875, "", "", 0., "", "", "", "", "", "", "", "", "", 
  "", "", "", "", "", "", "", "", "", "", "", "", "", "", "", "", "", "", 
  23.15, 71991., 98.567, "", "", "", 9673.367, "", 227.376, 11.62, "", "", 
  "", 3.8, 75., 0.742}, {"DMA", "North America", "Dominica", "2020-12-04", 
  85., 0., 0.714, "", "", 0., 1180.703, 0., 9.922, "", "", 0., "", "", "", 
  "", "", "", "", "", "", "", "", "", "", "", "", "", "", "", "", "", "", "", 
  "", "", "", "", "", 23.15, 71991., 98.567, "", "", "", 9673.367, "", 
  227.376, 11.62, "", "", "", 3.8, 75., 0.742}, 
 {"DMA", "North America", "Dominica", "2020-12-05", 85., 0., 0., "", "", 0., 
  1180.703, 0., 0., "", "", 0., "", "", "", "", "", "", "", "", "", "", "", 
  "", "", "", "", "", "", "", "", "", "", "", "", "", "", "", "", 23.15, 
  71991., 98.567, "", "", "", 9673.367, "", 227.376, 11.62, "", "", "", 3.8, 
  75., 0.742}, {"DMA", "North America", "Dominica", "2020-12-06", 85., 0., 
  0., "", "", 0., 1180.703, 0., 0., "", "", 0., "", "", "", "", "", "", "", 
  "", "", "", "", "", "", "", "", "", "", "", "", "", "", "", "", "", "", "", 
  "", 23.15, 71991., 98.567, "", "", "", 9673.367, "", 227.376, 11.62, "", 
  "", "", 3.8, 75., 0.742}, {"DMA", "North America", "Dominica", 
  "2020-12-07", 85., 0., 0., "", "", 0., 1180.703, 0., 0., "", "", 0., "", 
  "", "", "", "", "", "", "", "", "", "", "", "", "", "", "", "", "", "", "", 
  "", "", "", "", "", "", "", 50.93, 71991., 98.567, "", "", "", 9673.367, 
  "", 227.376, 11.62, "", "", "", 3.8, 75., 0.742}, 
 {"DMA", "North America", "Dominica", "2020-12-08", 85., 0., 0., "", "", 0., 
  1180.703, 0., 0., "", "", 0., "", "", "", "", "", "", "", "", "", "", "", 
  "", "", "", "", "", "", "", "", "", "", "", "", "", "", "", "", 50.93, 
  71991., 98.567, "", "", "", 9673.367, "", 227.376, 11.62, "", "", "", 3.8, 
  75., 0.742}, {"DMA", "North America", "Dominica", "2020-12-09", 85., 0., 
  0., "", "", 0., 1180.703, 0., 0., "", "", 0., "", "", "", "", "", "", "", 
  "", "", "", "", "", "", "", "", "", "", "", "", "", "", "", "", "", "", "", 
  "", 50.93, 71991., 98.567, "", "", "", 9673.367, "", 227.376, 11.62, "", 
  "", "", 3.8, 75., 0.742}, {"DMA", "North America", "Dominica", 
  "2020-12-10", 85., 0., 0., "", "", 0., 1180.703, 0., 0., "", "", 0., "", 
  "", "", "", "", "", "", "", "", "", "", "", "", "", "", "", "", "", "", "", 
  "", "", "", "", "", "", "", 50.93, 71991., 98.567, "", "", "", 9673.367, 
  "", 227.376, 11.62, "", "", "", 3.8, 75., 0.742}, 
 {"DMA", "North America", "Dominica", "2020-12-11", 87., 2., 0.286, "", "", 
  0., 1208.484, 27.781, 3.969, "", "", 0., "", "", "", "", "", "", "", "", 
  "", "", "", "", "", "", "", "", "", "", "", "", "", "", "", "", "", "", "", 
  50.93, 71991., 98.567, "", "", "", 9673.367, "", 227.376, 11.62, "", "", 
  "", 3.8, 75., 0.742}, {"DMA", "North America", "Dominica", "2020-12-12", 
  87., 0., 0.286, "", "", 0., 1208.484, 0., 3.969, "", "", 0., "", "", "", 
  "", "", "", "", "", "", "", "", "", "", "", "", "", "", "", "", "", "", "", 
  "", "", "", "", "", 50.93, 71991., 98.567, "", "", "", 9673.367, "", 
  227.376, 11.62, "", "", "", 3.8, 75., 0.742}, 
 {"DMA", "North America", "Dominica", "2020-12-13", 88., 1., 0.429, "", "", 
  0., 1222.375, 13.891, 5.953, "", "", 0., "", "", "", "", "", "", "", "", 
  "", "", "", "", "", "", "", "", "", "", "", "", "", "", "", "", "", "", "", 
  50.93, 71991., 98.567, "", "", "", 9673.367, "", 227.376, 11.62, "", "", 
  "", 3.8, 75., 0.742}, {"DMA", "North America", "Dominica", "2020-12-14", 
  88., 0., 0.429, "", "", 0., 1222.375, 0., 5.953, "", "", 0., "", "", "", 
  "", "", "", "", "", "", "", "", "", "", "", "", "", "", "", "", "", "", "", 
  "", "", "", "", "", 50.93, 71991., 98.567, "", "", "", 9673.367, "", 
  227.376, 11.62, "", "", "", 3.8, 75., 0.742}, 
 {"DMA", "North America", "Dominica", "2020-12-15", 88., 0., 0.429, "", "", 
  0., 1222.375, 0., 5.953, "", "", 0., "", "", "", "", "", "", "", "", "", 
  "", "", "", "", "", "", "", "", "", "", "", "", "", "", "", "", "", "", 
  50.93, 71991., 98.567, "", "", "", 9673.367, "", 227.376, 11.62, "", "", 
  "", 3.8, 75., 0.742}, {"DMA", "North America", "Dominica", "2020-12-16", 
  88., 0., 0.429, "", "", 0., 1222.375, 0., 5.953, "", "", 0., "", "", "", 
  "", "", "", "", "", "", "", "", "", "", "", "", "", "", "", "", "", "", "", 
  "", "", "", "", "", 50.93, 71991., 98.567, "", "", "", 9673.367, "", 
  227.376, 11.62, "", "", "", 3.8, 75., 0.742}, 
 {"DMA", "North America", "Dominica", "2020-12-17", 88., 0., 0.429, "", "", 
  0., 1222.375, 0., 5.953, "", "", 0., "", "", "", "", "", "", "", "", "", 
  "", "", "", "", "", "", "", "", "", "", "", "", "", "", "", "", "", "", 
  50.93, 71991., 98.567, "", "", "", 9673.367, "", 227.376, 11.62, "", "", 
  "", 3.8, 75., 0.742}, {"DMA", "North America", "Dominica", "2020-12-18", 
  88., 0., 0.143, "", "", 0., 1222.375, 0., 1.984, "", "", 0., "", "", "", 
  "", "", "", "", "", "", "", "", "", "", "", "", "", "", "", "", "", "", "", 
  "", "", "", "", "", 50.93, 71991., 98.567, "", "", "", 9673.367, "", 
  227.376, 11.62, "", "", "", 3.8, 75., 0.742}, 
 {"DMA", "North America", "Dominica", "2020-12-19", 88., 0., 0.143, "", "", 
  0., 1222.375, 0., 1.984, "", "", 0., "", "", "", "", "", "", "", "", "", 
  "", "", "", "", "", "", "", "", "", "", "", "", "", "", "", "", "", "", 
  50.93, 71991., 98.567, "", "", "", 9673.367, "", 227.376, 11.62, "", "", 
  "", 3.8, 75., 0.742}, {"DMA", "North America", "Dominica", "2020-12-20", 
  88., 0., 0., "", "", 0., 1222.375, 0., 0., "", "", 0., "", "", "", "", "", 
  "", "", "", "", "", "", "", "", "", "", "", "", "", "", "", "", "", "", "", 
  "", "", "", 50.93, 71991., 98.567, "", "", "", 9673.367, "", 227.376, 
  11.62, "", "", "", 3.8, 75., 0.742}, {"DMA", "North America", "Dominica", 
  "2020-12-21", 88., 0., 0., "", "", 0., 1222.375, 0., 0., "", "", 0., "", 
  "", "", "", "", "", "", "", "", "", "", "", "", "", "", "", "", "", "", "", 
  "", "", "", "", "", "", "", 50.93, 71991., 98.567, "", "", "", 9673.367, 
  "", 227.376, 11.62, "", "", "", 3.8, 75., 0.742}, 
 {"DMA", "North America", "Dominica", "2020-12-22", 88., 0., 0., "", "", 0., 
  1222.375, 0., 0., "", "", 0., "", "", "", "", "", "", "", "", "", "", "", 
  "", "", "", "", "", "", "", "", "", "", "", "", "", "", "", "", 25.93, 
  71991., 98.567, "", "", "", 9673.367, "", 227.376, 11.62, "", "", "", 3.8, 
  75., 0.742}, {"DMA", "North America", "Dominica", "2020-12-23", 88., 0., 
  0., "", "", 0., 1222.375, 0., 0., "", "", 0., "", "", "", "", "", "", "", 
  "", "", "", "", "", "", "", "", "", "", "", "", "", "", "", "", "", "", "", 
  "", 25.93, 71991., 98.567, "", "", "", 9673.367, "", 227.376, 11.62, "", 
  "", "", 3.8, 75., 0.742}, {"DMA", "North America", "Dominica", 
  "2020-12-24", 88., 0., 0., "", "", 0., 1222.375, 0., 0., "", "", 0., "", 
  "", "", "", "", "", "", "", "", "", "", "", "", "", "", "", "", "", "", "", 
  "", "", "", "", "", "", "", 25.93, 71991., 98.567, "", "", "", 9673.367, 
  "", 227.376, 11.62, "", "", "", 3.8, 75., 0.742}, 
 {"DMA", "North America", "Dominica", "2020-12-25", 88., 0., 0., "", "", 0., 
  1222.375, 0., 0., "", "", 0., "", "", "", "", "", "", "", "", "", "", "", 
  "", "", "", "", "", "", "", "", "", "", "", "", "", "", "", "", 25.93, 
  71991., 98.567, "", "", "", 9673.367, "", 227.376, 11.62, "", "", "", 3.8, 
  75., 0.742}, {"DMA", "North America", "Dominica", "2020-12-26", 88., 0., 
  0., "", "", 0., 1222.375, 0., 0., "", "", 0., "", "", "", "", "", "", "", 
  "", "", "", "", "", "", "", "", "", "", "", "", "", "", "", "", "", "", "", 
  "", 25.93, 71991., 98.567, "", "", "", 9673.367, "", 227.376, 11.62, "", 
  "", "", 3.8, 75., 0.742}, {"DMA", "North America", "Dominica", 
  "2020-12-27", 88., 0., 0., "", "", 0., 1222.375, 0., 0., "", "", 0., "", 
  "", "", "", "", "", "", "", "", "", "", "", "", "", "", "", "", "", "", "", 
  "", "", "", "", "", "", "", 25.93, 71991., 98.567, "", "", "", 9673.367, 
  "", 227.376, 11.62, "", "", "", 3.8, 75., 0.742}, 
 {"DMA", "North America", "Dominica", "2020-12-28", 88., 0., 0., "", "", 0., 
  1222.375, 0., 0., "", "", 0., "", "", "", "", "", "", "", "", "", "", "", 
  "", "", "", "", "", "", "", "", "", "", "", "", "", "", "", "", 25.93, 
  71991., 98.567, "", "", "", 9673.367, "", 227.376, 11.62, "", "", "", 3.8, 
  75., 0.742}, {"DMA", "North America", "Dominica", "2020-12-29", 88., 0., 
  0., "", "", 0., 1222.375, 0., 0., "", "", 0., "", "", "", "", "", "", "", 
  "", "", "", "", "", "", "", "", "", "", "", "", "", "", "", "", "", "", "", 
  "", 25.93, 71991., 98.567, "", "", "", 9673.367, "", 227.376, 11.62, "", 
  "", "", 3.8, 75., 0.742}, {"DMA", "North America", "Dominica", 
  "2020-12-30", 88., 0., 0., "", "", 0., 1222.375, 0., 0., "", "", 0., "", 
  "", "", "", "", "", "", "", "", "", "", "", "", "", "", "", "", "", "", "", 
  "", "", "", "", "", "", "", 25.93, 71991., 98.567, "", "", "", 9673.367, 
  "", 227.376, 11.62, "", "", "", 3.8, 75., 0.742}, 
 {"DMA", "North America", "Dominica", "2020-12-31", 88., 0., 0., "", "", 0., 
  1222.375, 0., 0., "", "", 0., "", "", "", "", "", "", "", "", "", "", "", 
  "", "", "", "", "", "", "", "", "", "", "", "", "", "", "", "", 25.93, 
  71991., 98.567, "", "", "", 9673.367, "", 227.376, 11.62, "", "", "", 3.8, 
  75., 0.742}, {"DMA", "North America", "Dominica", "2021-01-01", 88., 0., 
  0., "", "", 0., 1222.375, 0., 0., "", "", 0., "", "", "", "", "", "", "", 
  "", "", "", "", "", "", "", "", "", "", "", "", "", "", "", "", "", "", "", 
  "", 25.93, 71991., 98.567, "", "", "", 9673.367, "", 227.376, 11.62, "", 
  "", "", 3.8, 75., 0.742}, {"DMA", "North America", "Dominica", 
  "2021-01-02", 88., 0., 0., "", "", 0., 1222.375, 0., 0., "", "", 0., "", 
  "", "", "", "", "", "", "", "", "", "", "", "", "", "", "", "", "", "", "", 
  "", "", "", "", "", "", "", 25.93, 71991., 98.567, "", "", "", 9673.367, 
  "", 227.376, 11.62, "", "", "", 3.8, 75., 0.742}, 
 {"DMA", "North America", "Dominica", "2021-01-03", 88., 0., 0., "", "", 0., 
  1222.375, 0., 0., "", "", 0., "", "", "", "", "", "", "", "", "", "", "", 
  "", "", "", "", "", "", "", "", "", "", "", "", "", "", "", "", 25.93, 
  71991., 98.567, "", "", "", 9673.367, "", 227.376, 11.62, "", "", "", 3.8, 
  75., 0.742}, {"DMA", "North America", "Dominica", "2021-01-04", 88., 0., 
  0., "", "", 0., 1222.375, 0., 0., "", "", 0., "", "", "", "", "", "", "", 
  "", "", "", "", "", "", "", "", "", "", "", "", "", "", "", "", "", "", "", 
  "", 25.93, 71991., 98.567, "", "", "", 9673.367, "", 227.376, 11.62, "", 
  "", "", 3.8, 75., 0.742}, {"DMA", "North America", "Dominica", 
  "2021-01-05", 88., 0., 0., "", "", 0., 1222.375, 0., 0., "", "", 0., "", 
  "", "", "", "", "", "", "", "", "", "", "", "", "", "", "", "", "", "", "", 
  "", "", "", "", "", "", "", 25.93, 71991., 98.567, "", "", "", 9673.367, 
  "", 227.376, 11.62, "", "", "", 3.8, 75., 0.742}, 
 {"DMA", "North America", "Dominica", "2021-01-06", 105., 17., 2.429, "", "", 
  0., 1458.516, 236.141, 33.734, "", "", 0., "", "", "", "", "", "", "", "", 
  "", "", "", "", "", "", "", "", "", "", "", "", "", "", "", "", "", "", "", 
  25.93, 71991., 98.567, "", "", "", 9673.367, "", 227.376, 11.62, "", "", 
  "", 3.8, 75., 0.742}, {"DMA", "North America", "Dominica", "2021-01-07", 
  105., 0., 2.429, "", "", 0., 1458.516, 0., 33.734, "", "", 0., 0.19, "", 
  "", "", "", "", "", "", "", "", "", "", "", "", "", "", "", "", "", "", "", 
  "", "", "", "", "", "", 29.63, 71991., 98.567, "", "", "", 9673.367, "", 
  227.376, 11.62, "", "", "", 3.8, 75., 0.742}, 
 {"DMA", "North America", "Dominica", "2021-01-08", 106., 1., 2.571, "", "", 
  0., 1472.406, 13.891, 35.719, "", "", 0., 0.19, "", "", "", "", "", "", "", 
  "", "", "", "", "", "", "", "", "", "", "", "", "", "", "", "", "", "", "", 
  29.63, 71991., 98.567, "", "", "", 9673.367, "", 227.376, 11.62, "", "", 
  "", 3.8, 75., 0.742}, {"DMA", "North America", "Dominica", "2021-01-09", 
  106., 0., 2.571, "", "", 0., 1472.406, 0., 35.719, "", "", 0., 0.19, "", 
  "", "", "", "", "", "", "", "", "", "", "", "", "", "", "", "", "", "", "", 
  "", "", "", "", "", "", 29.63, 71991., 98.567, "", "", "", 9673.367, "", 
  227.376, 11.62, "", "", "", 3.8, 75., 0.742}, 
 {"DMA", "North America", "Dominica", "2021-01-10", 106., 0., 2.571, "", "", 
  0., 1472.406, 0., 35.719, "", "", 0., 0.19, "", "", "", "", "", "", "", "", 
  "", "", "", "", "", "", "", "", "", "", "", "", "", "", "", "", "", "", 
  29.63, 71991., 98.567, "", "", "", 9673.367, "", 227.376, 11.62, "", "", 
  "", 3.8, 75., 0.742}, {"DMA", "North America", "Dominica", "2021-01-11", 
  109., 3., 3., "", "", 0., 1514.078, 41.672, 41.672, "", "", 0., 0.19, "", 
  "", "", "", "", "", "", "", "", "", "", "", "", "", "", "", "", "", "", "", 
  "", "", "", "", "", "", 29.63, 71991., 98.567, "", "", "", 9673.367, "", 
  227.376, 11.62, "", "", "", 3.8, 75., 0.742}, 
 {"DMA", "North America", "Dominica", "2021-01-12", 109., 0., 3., "", "", 0., 
  1514.078, 0., 41.672, "", "", 0., 0.19, "", "", "", "", "", "", "", "", "", 
  "", "", "", "", "", "", "", "", "", "", "", "", "", "", "", "", "", 29.63, 
  71991., 98.567, "", "", "", 9673.367, "", 227.376, 11.62, "", "", "", 3.8, 
  75., 0.742}, {"DMA", "North America", "Dominica", "2021-01-13", 109., 0., 
  0.571, "", "", 0., 1514.078, 0., 7.938, "", "", 0., 0.19, "", "", "", "", 
  "", "", "", "", "", "", "", "", "", "", "", "", "", "", "", "", "", "", "", 
  "", "", "", 29.63, 71991., 98.567, "", "", "", 9673.367, "", 227.376, 
  11.62, "", "", "", 3.8, 75., 0.742}, {"DMA", "North America", "Dominica", 
  "2021-01-14", 109., 0., 0.571, "", "", 0., 1514.078, 0., 7.938, "", "", 0., 
  0.19, "", "", "", "", "", "", "", "", "", "", "", "", "", "", "", "", "", 
  "", "", "", "", "", "", "", "", "", 29.63, 71991., 98.567, "", "", "", 
  9673.367, "", 227.376, 11.62, "", "", "", 3.8, 75., 0.742}, 
 {"DMA", "North America", "Dominica", "2021-01-15", 109., 0., 0.429, "", "", 
  0., 1514.078, 0., 5.953, "", "", 0., 0.19, "", "", "", "", "", "", "", "", 
  "", "", "", "", "", "", "", "", "", "", "", "", "", "", "", "", "", "", 
  29.63, 71991., 98.567, "", "", "", 9673.367, "", 227.376, 11.62, "", "", 
  "", 3.8, 75., 0.742}, {"DMA", "North America", "Dominica", "2021-01-16", 
  110., 1., 0.571, "", "", 0., 1527.969, 13.891, 7.938, "", "", 0., 0.19, "", 
  "", "", "", "", "", "", "", "", "", "", "", "", "", "", "", "", "", "", "", 
  "", "", "", "", "", "", 29.63, 71991., 98.567, "", "", "", 9673.367, "", 
  227.376, 11.62, "", "", "", 3.8, 75., 0.742}, 
 {"DMA", "North America", "Dominica", "2021-01-17", 110., 0., 0.571, "", "", 
  0., 1527.969, 0., 7.938, "", "", 0., 0.2, "", "", "", "", "", "", "", "", 
  "", "", "", "", "", "", "", "", "", "", "", "", "", "", "", "", "", "", 
  29.63, 71991., 98.567, "", "", "", 9673.367, "", 227.376, 11.62, "", "", 
  "", 3.8, 75., 0.742}, {"DMA", "North America", "Dominica", "2021-01-18", 
  110., 0., 0.143, "", "", 0., 1527.969, 0., 1.984, "", "", 0., 0.2, "", "", 
  "", "", "", "", "", "", "", "", "", "", "", "", "", "", "", "", "", "", "", 
  "", "", "", "", "", 29.63, 71991., 98.567, "", "", "", 9673.367, "", 
  227.376, 11.62, "", "", "", 3.8, 75., 0.742}, 
 {"DMA", "North America", "Dominica", "2021-01-19", 110., 0., 0.143, "", "", 
  0., 1527.969, 0., 1.984, "", "", 0., 0.2, "", "", "", "", "", "", "", "", 
  "", "", "", "", "", "", "", "", "", "", "", "", "", "", "", "", "", "", 
  29.63, 71991., 98.567, "", "", "", 9673.367, "", 227.376, 11.62, "", "", 
  "", 3.8, 75., 0.742}, {"DMA", "North America", "Dominica", "2021-01-20", 
  113., 3., 0.571, "", "", 0., 1569.641, 41.672, 7.938, "", "", 0., 0.21, "", 
  "", "", "", "", "", "", "", "", "", "", "", "", "", "", "", "", "", "", "", 
  "", "", "", "", "", "", 29.63, 71991., 98.567, "", "", "", 9673.367, "", 
  227.376, 11.62, "", "", "", 3.8, 75., 0.742}, 
 {"DMA", "North America", "Dominica", "2021-01-21", 113., 0., 0.571, "", "", 
  0., 1569.641, 0., 7.938, "", "", 0., 0.21, "", "", "", "", "", "", "", "", 
  "", "", "", "", "", "", "", "", "", "", "", "", "", "", "", "", "", "", 
  29.63, 71991., 98.567, "", "", "", 9673.367, "", 227.376, 11.62, "", "", 
  "", 3.8, 75., 0.742}, {"DMA", "North America", "Dominica", "2021-01-22", 
  113., 0., 0.571, "", "", 0., 1569.641, 0., 7.938, "", "", 0., 0.21, "", "", 
  "", "", "", "", "", "", "", "", "", "", "", "", "", "", "", "", "", "", "", 
  "", "", "", "", "", 29.63, 71991., 98.567, "", "", "", 9673.367, "", 
  227.376, 11.62, "", "", "", 3.8, 75., 0.742}, 
 {"DMA", "North America", "Dominica", "2021-01-23", 113., 0., 0.429, "", "", 
  0., 1569.641, 0., 5.953, "", "", 0., 0.22, "", "", "", "", "", "", "", "", 
  "", "", "", "", "", "", "", "", "", "", "", "", "", "", "", "", "", "", 
  29.63, 71991., 98.567, "", "", "", 9673.367, "", 227.376, 11.62, "", "", 
  "", 3.8, 75., 0.742}, {"DMA", "North America", "Dominica", "2021-01-24", 
  113., 0., 0.429, "", "", 0., 1569.641, 0., 5.953, "", "", 0., 0.22, "", "", 
  "", "", "", "", "", "", "", "", "", "", "", "", "", "", "", "", "", "", "", 
  "", "", "", "", "", 29.63, 71991., 98.567, "", "", "", 9673.367, "", 
  227.376, 11.62, "", "", "", 3.8, 75., 0.742}, 
 {"DMA", "North America", "Dominica", "2021-01-25", 113., 0., 0.429, "", "", 
  0., 1569.641, 0., 5.953, "", "", 0., 0.23, "", "", "", "", "", "", "", "", 
  "", "", "", "", "", "", "", "", "", "", "", "", "", "", "", "", "", "", 
  29.63, 71991., 98.567, "", "", "", 9673.367, "", 227.376, 11.62, "", "", 
  "", 3.8, 75., 0.742}, {"DMA", "North America", "Dominica", "2021-01-26", 
  113., 0., 0.429, "", "", 0., 1569.641, 0., 5.953, "", "", 0., 0.23, "", "", 
  "", "", "", "", "", "", "", "", "", "", "", "", "", "", "", "", "", "", "", 
  "", "", "", "", "", 29.63, 71991., 98.567, "", "", "", 9673.367, "", 
  227.376, 11.62, "", "", "", 3.8, 75., 0.742}, 
 {"DMA", "North America", "Dominica", "2021-01-27", 113., 0., 0., "", "", 0., 
  1569.641, 0., 0., "", "", 0., 0.24, "", "", "", "", "", "", "", "", "", "", 
  "", "", "", "", "", "", "", "", "", "", "", "", "", "", "", "", 29.63, 
  71991., 98.567, "", "", "", 9673.367, "", 227.376, 11.62, "", "", "", 3.8, 
  75., 0.742}, {"DMA", "North America", "Dominica", "2021-01-28", 117., 4., 
  0.571, "", "", 0., 1625.203, 55.563, 7.938, "", "", 0., 0.25, "", "", "", 
  "", "", "", "", "", "", "", "", "", "", "", "", "", "", "", "", "", "", "", 
  "", "", "", "", 29.63, 71991., 98.567, "", "", "", 9673.367, "", 227.376, 
  11.62, "", "", "", 3.8, 75., 0.742}, {"DMA", "North America", "Dominica", 
  "2021-01-29", 117., 0., 0.571, "", "", 0., 1625.203, 0., 7.938, "", "", 0., 
  0.24, "", "", "", "", "", "", "", "", "", "", "", "", "", "", "", "", "", 
  "", "", "", "", "", "", "", "", "", 29.63, 71991., 98.567, "", "", "", 
  9673.367, "", 227.376, 11.62, "", "", "", 3.8, 75., 0.742}, 
 {"DMA", "North America", "Dominica", "2021-01-30", 117., 0., 0.571, "", "", 
  0., 1625.203, 0., 7.938, "", "", 0., 0.23, "", "", "", "", "", "", "", "", 
  "", "", "", "", "", "", "", "", "", "", "", "", "", "", "", "", "", "", 
  29.63, 71991., 98.567, "", "", "", 9673.367, "", 227.376, 11.62, "", "", 
  "", 3.8, 75., 0.742}, {"DMA", "North America", "Dominica", "2021-01-31", 
  117., 0., 0.571, "", "", 0., 1625.203, 0., 7.938, "", "", 0., 0.21, "", "", 
  "", "", "", "", "", "", "", "", "", "", "", "", "", "", "", "", "", "", "", 
  "", "", "", "", "", 29.63, 71991., 98.567, "", "", "", 9673.367, "", 
  227.376, 11.62, "", "", "", 3.8, 75., 0.742}, 
 {"DMA", "North America", "Dominica", "2021-02-01", 117., 0., 0.571, "", "", 
  0., 1625.203, 0., 7.938, "", "", 0., 0.2, "", "", "", "", "", "", "", "", 
  "", "", "", "", "", "", "", "", "", "", "", "", "", "", "", "", "", "", 
  29.63, 71991., 98.567, "", "", "", 9673.367, "", 227.376, 11.62, "", "", 
  "", 3.8, 75., 0.742}, {"DMA", "North America", "Dominica", "2021-02-02", 
  121., 4., 1.143, "", "", 0., 1680.766, 55.563, 15.875, "", "", 0., 0.19, 
  "", "", "", "", "", "", "", "", "", "", "", "", "", "", "", "", "", "", "", 
  "", "", "", "", "", "", "", 29.63, 71991., 98.567, "", "", "", 9673.367, 
  "", 227.376, 11.62, "", "", "", 3.8, 75., 0.742}, 
 {"DMA", "North America", "Dominica", "2021-02-03", 121., 0., 1.143, "", "", 
  0., 1680.766, 0., 15.875, "", "", 0., 0.18, "", "", "", "", "", "", "", "", 
  "", "", "", "", "", "", "", "", "", "", "", "", "", "", "", "", "", "", 
  29.63, 71991., 98.567, "", "", "", 9673.367, "", 227.376, 11.62, "", "", 
  "", 3.8, 75., 0.742}, {"DMA", "North America", "Dominica", "2021-02-04", 
  121., 0., 0.571, "", "", 0., 1680.766, 0., 7.938, "", "", 0., 0.18, "", "", 
  "", "", "", "", "", "", "", "", "", "", "", "", "", "", "", "", "", "", "", 
  "", "", "", "", "", 29.63, 71991., 98.567, "", "", "", 9673.367, "", 
  227.376, 11.62, "", "", "", 3.8, 75., 0.742}, 
 {"DMA", "North America", "Dominica", "2021-02-05", 121., 0., 0.571, "", "", 
  0., 1680.766, 0., 7.938, "", "", 0., 0.17, "", "", "", "", "", "", "", "", 
  "", "", "", "", "", "", "", "", "", "", "", "", "", "", "", "", "", "", 
  29.63, 71991., 98.567, "", "", "", 9673.367, "", 227.376, 11.62, "", "", 
  "", 3.8, 75., 0.742}, {"DMA", "North America", "Dominica", "2021-02-06", 
  121., 0., 0.571, "", "", 0., 1680.766, 0., 7.938, "", "", 0., 0.17, "", "", 
  "", "", "", "", "", "", "", "", "", "", "", "", "", "", "", "", "", "", "", 
  "", "", "", "", "", 29.63, 71991., 98.567, "", "", "", 9673.367, "", 
  227.376, 11.62, "", "", "", 3.8, 75., 0.742}, 
 {"DMA", "North America", "Dominica", "2021-02-07", 121., 0., 0.571, "", "", 
  0., 1680.766, 0., 7.938, "", "", 0., 0.16, "", "", "", "", "", "", "", "", 
  "", "", "", "", "", "", "", "", "", "", "", "", "", "", "", "", "", "", 
  29.63, 71991., 98.567, "", "", "", 9673.367, "", 227.376, 11.62, "", "", 
  "", 3.8, 75., 0.742}, {"DMA", "North America", "Dominica", "2021-02-08", 
  121., 0., 0.571, "", "", 0., 1680.766, 0., 7.938, "", "", 0., 0.16, "", "", 
  "", "", "", "", "", "", "", "", "", "", "", "", "", "", "", "", "", "", "", 
  "", "", "", "", "", 29.63, 71991., 98.567, "", "", "", 9673.367, "", 
  227.376, 11.62, "", "", "", 3.8, 75., 0.742}, 
 {"DMA", "North America", "Dominica", "2021-02-09", 121., 0., 0., "", "", 0., 
  1680.766, 0., 0., "", "", 0., 0.15, "", "", "", "", "", "", "", "", "", "", 
  "", "", "", "", "", "", "", "", "", "", "", "", "", "", "", "", 29.63, 
  71991., 98.567, "", "", "", 9673.367, "", 227.376, 11.62, "", "", "", 3.8, 
  75., 0.742}, {"DMA", "North America", "Dominica", "2021-02-10", 121., 0., 
  0., "", "", 0., 1680.766, 0., 0., "", "", 0., 0.15, "", "", "", "", "", "", 
  "", "", "", "", "", "", "", "", "", "", "", "", "", "", "", "", "", "", "", 
  "", 29.63, 71991., 98.567, "", "", "", 9673.367, "", 227.376, 11.62, "", 
  "", "", 3.8, 75., 0.742}, {"DMA", "North America", "Dominica", 
  "2021-02-11", 121., 0., 0., "", "", 0., 1680.766, 0., 0., "", "", 0., 0.15, 
  "", "", "", "", "", "", "", "", "", "", "", "", "", "", "", "", "", 0., 0., 
  "", "", "", 0., 0., "", "", 29.63, 71991., 98.567, "", "", "", 9673.367, 
  "", 227.376, 11.62, "", "", "", 3.8, 75., 0.742}, 
 {"DMA", "North America", "Dominica", "2021-02-12", 121., 0., 0., "", "", 0., 
  1680.766, 0., 0., "", "", 0., 0.14, "", "", "", "", "", "", "", "", "", "", 
  "", "", "", "", "", "", "", "", "", "", "", 205., "", "", "", 2848., 29.63, 
  71991., 98.567, "", "", "", 9673.367, "", 227.376, 11.62, "", "", "", 3.8, 
  75., 0.742}, {"DMA", "North America", "Dominica", "2021-02-13", 121., 0., 
  0., "", "", 0., 1680.766, 0., 0., "", "", 0., 0.14, "", "", "", "", "", "", 
  "", "", "", "", "", "", "", "", "", "", "", "", "", "", "", 205., "", "", 
  "", 2848., 46.3, 71991., 98.567, "", "", "", 9673.367, "", 227.376, 11.62, 
  "", "", "", 3.8, 75., 0.742}, {"DMA", "North America", "Dominica", 
  "2021-02-14", 121., 0., 0., "", "", 0., 1680.766, 0., 0., "", "", 0., 0.14, 
  "", "", "", "", "", "", "", "", "", "", "", "", "", "", "", "", "", "", "", 
  "", "", 205., "", "", "", 2848., 46.3, 71991., 98.567, "", "", "", 
  9673.367, "", 227.376, 11.62, "", "", "", 3.8, 75., 0.742}, 
 {"DMA", "North America", "Dominica", "2021-02-15", 134., 13., 1.857, "", "", 
  0., 1861.344, 180.578, 25.797, "", "", 0., 0.14, "", "", "", "", "", "", 
  "", "", "", "", "", "", "", "", "", "", "", "", "", "", "", 205., "", "", 
  "", 2848., 46.3, 71991., 98.567, "", "", "", 9673.367, "", 227.376, 11.62, 
  "", "", "", 3.8, 75., 0.742}, {"DMA", "North America", "Dominica", 
  "2021-02-16", 134., 0., 1.857, "", "", 0., 1861.344, 0., 25.797, "", "", 
  0., 0.14, "", "", "", "", "", "", "", "", "", "", "", "", "", "", "", "", 
  "", "", "", "", "", 205., "", "", "", 2848., 46.3, 71991., 98.567, "", "", 
  "", 9673.367, "", 227.376, 11.62, "", "", "", 3.8, 75., 0.742}, 
 {"DMA", "North America", "Dominica", "2021-02-17", 134., 0., 1.857, "", "", 
  0., 1861.344, 0., 25.797, "", "", 0., 0.14, "", "", "", "", "", "", "", "", 
  "", "", "", "", "", "", "", "", "", "", "", "", "", 205., "", "", "", 
  2848., 29.63, 71991., 98.567, "", "", "", 9673.367, "", 227.376, 11.62, "", 
  "", "", 3.8, 75., 0.742}, {"DMA", "North America", "Dominica", 
  "2021-02-18", 134., 0., 1.857, "", "", 0., 1861.344, 0., 25.797, "", "", 
  0., 0.15, "", "", "", "", "", "", "", "", "", "", "", "", "", "", "", "", 
  "", "", "", "", "", 205., "", "", "", 2848., 29.63, 71991., 98.567, "", "", 
  "", 9673.367, "", 227.376, 11.62, "", "", "", 3.8, 75., 0.742}, 
 {"DMA", "North America", "Dominica", "2021-02-19", 134., 0., 1.857, "", "", 
  0., 1861.344, 0., 25.797, "", "", 0., 0.15, "", "", "", "", "", "", "", "", 
  "", "", "", "", "", "", "", "", "", "", "", "", "", 205., "", "", "", 
  2848., 29.63, 71991., 98.567, "", "", "", 9673.367, "", 227.376, 11.62, "", 
  "", "", 3.8, 75., 0.742}, {"DMA", "North America", "Dominica", 
  "2021-02-20", 134., 0., 1.857, "", "", 0., 1861.344, 0., 25.797, "", "", 
  0., 0.15, "", "", "", "", "", "", "", "", "", "", "", "", "", "", "", "", 
  "", "", "", "", "", 205., "", "", "", 2848., 29.63, 71991., 98.567, "", "", 
  "", 9673.367, "", 227.376, 11.62, "", "", "", 3.8, 75., 0.742}, 
 {"DMA", "North America", "Dominica", "2021-02-21", 134., 0., 1.857, "", "", 
  0., 1861.344, 0., 25.797, "", "", 0., 0.16, "", "", "", "", "", "", "", "", 
  "", "", "", "", "", "", "", "", "", "", "", "", "", 205., "", "", "", 
  2848., 29.63, 71991., 98.567, "", "", "", 9673.367, "", 227.376, 11.62, "", 
  "", "", 3.8, 75., 0.742}, {"DMA", "North America", "Dominica", 
  "2021-02-22", 134., 0., 0., "", "", 0., 1861.344, 0., 0., "", "", 0., 0.16, 
  "", "", "", "", "", "", "", "", "", "", "", "", "", "", "", "", "", "", "", 
  "", "", 205., "", "", "", 2848., 29.63, 71991., 98.567, "", "", "", 
  9673.367, "", 227.376, 11.62, "", "", "", 3.8, 75., 0.742}, 
 {"DMA", "North America", "Dominica", "2021-02-23", 141., 7., 1., "", "", 0., 
  1958.578, 97.234, 13.891, "", "", 0., 0.16, "", "", "", "", "", "", "", "", 
  "", "", "", "", "", "", "", "", "", 2465., 2465., "", "", 205., 3.42, 3.42, 
  "", 2848., 29.63, 71991., 98.567, "", "", "", 9673.367, "", 227.376, 11.62, 
  "", "", "", 3.8, 75., 0.742}, {"DMA", "North America", "Dominica", 
  "2021-02-24", 141., 0., 1., "", "", 0., 1958.578, 0., 13.891, "", "", 0., 
  0.17, "", "", "", "", "", "", "", "", "", "", "", "", "", "", "", "", "", 
  "", "", "", "", 344., "", "", "", 4778., 29.63, 71991., 98.567, "", "", "", 
  9673.367, "", 227.376, 11.62, "", "", "", 3.8, 75., 0.742}, 
 {"DMA", "North America", "Dominica", "2021-02-25", 142., 1., 1.143, "", "", 
  0., 1972.469, 13.891, 15.875, "", "", 0., 0.17, "", "", "", "", "", "", "", 
  "", "", "", "", "", "", "", "", "", "", 4811., 4811., "", "", 482., 6.68, 
  6.68, "", 6695., 29.63, 71991., 98.567, "", "", "", 9673.367, "", 227.376, 
  11.62, "", "", "", 3.8, 75., 0.742}, {"DMA", "North America", "Dominica", 
  "2021-02-26", 142., 0., 1.143, "", "", 0., 1972.469, 0., 15.875, "", "", 
  0., 0.17, "", "", "", "", "", "", "", "", "", "", "", "", "", "", "", "", 
  "", 5924., 5924., "", 1113., 612., 8.23, 8.23, "", 8501., 29.63, 71991., 
  98.567, "", "", "", 9673.367, "", 227.376, 11.62, "", "", "", 3.8, 75., 
  0.742}, {"DMA", "North America", "Dominica", "2021-02-27", 142., 0., 1.143, 
  "", "", 0., 1972.469, 0., 15.875, "", "", 0., 0.18, "", "", "", "", "", "", 
  "", "", "", "", "", "", "", "", "", "", "", "", "", "", "", 643., "", "", 
  "", 8932., 29.63, 71991., 98.567, "", "", "", 9673.367, "", 227.376, 11.62, 
  "", "", "", 3.8, 75., 0.742}, {"DMA", "North America", "Dominica", 
  "2021-02-28", 142., 0., 1.143, "", "", 0., 1972.469, 0., 15.875, "", "", 
  0., 0.18, "", "", "", "", "", "", "", "", "", "", "", "", "", "", "", "", 
  "", "", "", "", "", 675., "", "", "", 9376., 29.63, 71991., 98.567, "", "", 
  "", 9673.367, "", 227.376, 11.62, "", "", "", 3.8, 75., 0.742}, 
 {"DMA", "North America", "Dominica", "2021-03-01", 142., 0., 1.143, "", "", 
  0., 1972.469, 0., 15.875, "", "", 0., 0.18, "", "", "", "", "", "", "", "", 
  "", "", "", "", "", "", "", "", "", 7202., 7202., "", "", 706., 10., 10., 
  "", 9807., 29.63, 71991., 98.567, "", "", "", 9673.367, "", 227.376, 11.62, 
  "", "", "", 3.8, 75., 0.742}, {"DMA", "North America", "Dominica", 
  "2021-03-02", 144., 2., 0.429, "", "", 0., 2000.25, 27.781, 5.953, "", "", 
  0., 0.19, "", "", "", "", "", "", "", "", "", "", "", "", "", "", "", "", 
  "", 8238., 8238., "", 1036., 825., 11.44, 11.44, "", 11460., 29.63, 71991., 
  98.567, "", "", "", 9673.367, "", 227.376, 11.62, "", "", "", 3.8, 75., 
  0.742}, {"DMA", "North America", "Dominica", "2021-03-03", 144., 0., 0.429, 
  "", "", 0., 2000.25, 0., 5.953, "", "", 0., 0.18, "", "", "", "", "", "", 
  "", "", "", "", "", "", "", "", "", "", "", 9464., 9464., "", 1226., 832., 
  13.15, 13.15, "", 11557., 29.63, 71991., 98.567, "", "", "", 9673.367, "", 
  227.376, 11.62, "", "", "", 3.8, 75., 0.742}, 
 {"DMA", "North America", "Dominica", "2021-03-04", 144., 0., 0.286, "", "", 
  0., 2000.25, 0., 3.969, "", "", 0., 0.17, "", "", "", "", "", "", "", "", 
  "", "", "", "", "", "", "", "", "", 10476., 10476., "", 1012., 809., 14.55, 
  14.55, "", 11238., 29.63, 71991., 98.567, "", "", "", 9673.367, "", 
  227.376, 11.62, "", "", "", 3.8, 75., 0.742}, 
 {"DMA", "North America", "Dominica", "2021-03-05", 144., 0., 0.286, "", "", 
  0., 2000.25, 0., 3.969, "", "", 0., 0.17, "", "", "", "", "", "", "", "", 
  "", "", "", "", "", "", "", "", "", 11368., 11368., "", 892., 778., 15.79, 
  15.79, "", 10807., 29.63, 71991., 98.567, "", "", "", 9673.367, "", 
  227.376, 11.62, "", "", "", 3.8, 75., 0.742}, 
 {"DMA", "North America", "Dominica", "2021-03-06", 144., 0., 0.286, "", "", 
  0., 2000.25, 0., 3.969, "", "", 0., 0.16, "", "", "", "", "", "", "", "", 
  "", "", "", "", "", "", "", "", "", "", "", "", "", 760., "", "", "", 
  10557., 29.63, 71991., 98.567, "", "", "", 9673.367, "", 227.376, 11.62, 
  "", "", "", 3.8, 75., 0.742}, {"DMA", "North America", "Dominica", 
  "2021-03-07", 144., 0., 0.286, "", "", 0., 2000.25, 0., 3.969, "", "", 0., 
  0.16, "", "", "", "", "", "", "", "", "", "", "", "", "", "", "", "", "", 
  "", "", "", "", 742., "", "", "", 10307., 29.63, 71991., 98.567, "", "", 
  "", 9673.367, "", 227.376, 11.62, "", "", "", 3.8, 75., 0.742}, 
 {"DMA", "North America", "Dominica", "2021-03-08", 144., 0., 0.286, "", "", 
  0., 2000.25, 0., 3.969, "", "", 0., 0.16, "", "", "", "", "", "", "", "", 
  "", "", "", "", "", "", "", "", "", 12275., 12275., "", "", 725., 17.05, 
  17.05, "", 10071., 29.63, 71991., 98.567, "", "", "", 9673.367, "", 
  227.376, 11.62, "", "", "", 3.8, 75., 0.742}, 
 {"DMA", "North America", "Dominica", "2021-03-09", 151., 7., 1., "", "", 0., 
  2097.484, 97.234, 13.891, "", "", 0., 0.15, "", "", "", "", "", "", "", "", 
  "", "", "", "", "", "", "", "", "", "", "", "", "", 638., "", "", "", 
  8862., 29.63, 71991., 98.567, "", "", "", 9673.367, "", 227.376, 11.62, "", 
  "", "", 3.8, 75., 0.742}, {"DMA", "North America", "Dominica", 
  "2021-03-10", 151., 0., 1., "", "", 0., 2097.484, 0., 13.891, "", "", 0., 
  0.15, "", "", "", "", "", "", "", "", "", "", "", "", "", "", "", "", "", 
  13135., 13135., "", "", 524., 18.25, 18.25, "", 7279., 29.63, 71991., 
  98.567, "", "", "", 9673.367, "", 227.376, 11.62, "", "", "", 3.8, 75., 
  0.742}, {"DMA", "North America", "Dominica", "2021-03-11", 151., 0., 1., 
  "", "", 0., 2097.484, 0., 13.891, "", "", 0., 0.15, "", "", "", "", "", "", 
  "", "", "", "", "", "", "", "", "", "", "", 13565., 13565., "", 430., 441., 
  18.84, 18.84, "", 6126., 29.63, 71991., 98.567, "", "", "", 9673.367, "", 
  227.376, 11.62, "", "", "", 3.8, 75., 0.742}, 
 {"DMA", "North America", "Dominica", "2021-03-12", 156., 5., 1.714, "", "", 
  0., 2166.938, 69.453, 23.813, "", "", 0., 0.14, "", "", "", "", "", "", "", 
  "", "", "", "", "", "", "", "", "", "", "", "", "", "", 336., "", "", "", 
  4667., 29.63, 71991., 98.567, "", "", "", 9673.367, "", 227.376, 11.62, "", 
  "", "", 3.8, 75., 0.742}, {"DMA", "North America", "Dominica", 
  "2021-03-13", 156., 0., 1.714, "", "", 0., 2166.938, 0., 23.813, "", "", 
  0., 0.14, "", "", "", "", "", "", "", "", "", "", "", "", "", "", "", "", 
  "", "", "", "", "", 316., "", "", "", 4389., 29.63, 71991., 98.567, "", "", 
  "", 9673.367, "", 227.376, 11.62, "", "", "", 3.8, 75., 0.742}, 
 {"DMA", "North America", "Dominica", "2021-03-14", 156., 0., 1.714, "", "", 
  0., 2166.938, 0., 23.813, "", "", 0., 0.14, "", "", "", "", "", "", "", "", 
  "", "", "", "", "", "", "", "", "", "", "", "", "", 295., "", "", "", 
  4098., 29.63, 71991., 98.567, "", "", "", 9673.367, "", 227.376, 11.62, "", 
  "", "", 3.8, 75., 0.742}, {"DMA", "North America", "Dominica", 
  "2021-03-15", 156., 0., 1.714, "", "", 0., 2166.938, 0., 23.813, "", "", 
  0., 0.13, "", "", "", "", "", "", "", "", "", "", "", "", "", "", "", "", 
  "", "", "", "", "", 275., "", "", "", 3820., 29.63, 71991., 98.567, "", "", 
  "", 9673.367, "", 227.376, 11.62, "", "", "", 3.8, 75., 0.742}, 
 {"DMA", "North America", "Dominica", "2021-03-16", 156., 0., 0.714, "", "", 
  0., 2166.938, 0., 9.922, "", "", 0., 0.13, "", "", "", "", "", "", "", "", 
  "", "", "", "", "", "", "", "", "", "", "", "", "", 236., "", "", "", 
  3278., 29.63, 71991., 98.567, "", "", "", 9673.367, "", 227.376, 11.62, "", 
  "", "", 3.8, 75., 0.742}, {"DMA", "North America", "Dominica", 
  "2021-03-17", 156., 0., 0.714, "", "", 0., 2166.938, 0., 9.922, "", "", 0., 
  0.13, "", "", "", "", "", "", "", "", "", "", "", "", "", "", "", "", "", 
  "", "", "", "", 197., "", "", "", 2736., 29.63, 71991., 98.567, "", "", "", 
  9673.367, "", 227.376, 11.62, "", "", "", 3.8, 75., 0.742}, 
 {"DMA", "North America", "Dominica", "2021-03-18", 156., 0., 0.714, "", "", 
  0., 2166.938, 0., 9.922, "", "", 0., 0.13, "", "", "", "", "", "", "", "", 
  "", "", "", "", "", "", "", "", "", "", "", "", "", 158., "", "", "", 
  2195., 29.63, 71991., 98.567, "", "", "", 9673.367, "", 227.376, 11.62, "", 
  "", "", 3.8, 75., 0.742}, {"DMA", "North America", "Dominica", 
  "2021-03-19", 156., 0., 0., "", "", 0., 2166.938, 0., 0., "", "", 0., 0.13, 
  "", "", "", "", "", "", "", "", "", "", "", "", "", "", "", "", "", "", "", 
  "", "", 158., "", "", "", 2195., 29.63, 71991., 98.567, "", "", "", 
  9673.367, "", 227.376, 11.62, "", "", "", 3.8, 75., 0.742}, 
 {"DMA", "North America", "Dominica", "2021-03-20", 156., 0., 0., "", "", 0., 
  2166.938, 0., 0., "", "", 0., 0.13, "", "", "", "", "", "", "", "", "", "", 
  "", "", "", "", "", "", "", "", "", "", "", 158., "", "", "", 2195., 29.63, 
  71991., 98.567, "", "", "", 9673.367, "", 227.376, 11.62, "", "", "", 3.8, 
  75., 0.742}, {"DMA", "North America", "Dominica", "2021-03-21", 156., 0., 
  0., "", "", 0., 2166.938, 0., 0., "", "", 0., 0.13, "", "", "", "", "", "", 
  "", "", "", "", "", "", "", "", "", "", "", "", "", "", "", 158., "", "", 
  "", 2195., 29.63, 71991., 98.567, "", "", "", 9673.367, "", 227.376, 11.62, 
  "", "", "", 3.8, 75., 0.742}, {"DMA", "North America", "Dominica", 
  "2021-03-22", 156., 0., 0., "", "", 0., 2166.938, 0., 0., "", "", 0., 0.13, 
  "", "", "", "", "", "", "", "", "", "", "", "", "", "", "", "", "", 15304., 
  15304., "", "", 158., 21.26, 21.26, "", 2195., 29.63, 71991., 98.567, "", 
  "", "", 9673.367, "", 227.376, 11.62, "", "", "", 3.8, 75., 0.742}, 
 {"DMA", "North America", "Dominica", "2021-03-23", 156., 0., 0., "", "", 0., 
  2166.938, 0., 0., "", "", 0., 0.13, "", "", "", "", "", "", "", "", "", "", 
  "", "", "", "", "", "", "", "", "", "", "", 171., "", "", "", 2375., 29.63, 
  71991., 98.567, "", "", "", 9673.367, "", 227.376, 11.62, "", "", "", 3.8, 
  75., 0.742}, {"DMA", "North America", "Dominica", "2021-03-24", 160., 4., 
  0.571, "", "", 0., 2222.5, 55.563, 7.938, "", "", 0., 0.13, "", "", "", "", 
  "", "", "", "", "", "", "", "", "", "", "", "", "", "", "", "", "", 185., 
  "", "", "", 2570., 29.63, 71991., 98.567, "", "", "", 9673.367, "", 
  227.376, 11.62, "", "", "", 3.8, 75., 0.742}, 
 {"DMA", "North America", "Dominica", "2021-03-25", 160., 0., 0.571, "", "", 
  0., 2222.5, 0., 7.938, "", "", 0., 0.14, "", "", "", "", "", "", "", "", 
  "", "", "", "", "", "", "", "", "", 16058., 16058., "", "", 198., 22.31, 
  22.31, "", 2750., 29.63, 71991., 98.567, "", "", "", 9673.367, "", 227.376, 
  11.62, "", "", "", 3.8, 75., 0.742}, {"DMA", "North America", "Dominica", 
  "2021-03-26", 161., 1., 0.714, "", "", 0., 2236.391, 13.891, 9.922, "", "", 
  0., 0.14, "", "", "", "", "", "", "", "", "", "", "", "", "", "", "", "", 
  "", "", "", "", "", 214., "", "", "", 2973., 29.63, 71991., 98.567, "", "", 
  "", 9673.367, "", 227.376, 11.62, "", "", "", 3.8, 75., 0.742}, 
 {"DMA", "North America", "Dominica", "2021-03-27", 161., 0., 0.714, "", "", 
  0., 2236.391, 0., 9.922, "", "", 0., 0.14, "", "", "", "", "", "", "", "", 
  "", "", "", "", "", "", "", "", "", "", "", "", "", 230., "", "", "", 
  3195., 29.63, 71991., 98.567, "", "", "", 9673.367, "", 227.376, 11.62, "", 
  "", "", 3.8, 75., 0.742}, {"DMA", "North America", "Dominica", 
  "2021-03-28", 161., 0., 0.714, "", "", 0., 2236.391, 0., 9.922, "", "", 0., 
  0.13, "", "", "", "", "", "", "", "", "", "", "", "", "", "", "", "", "", 
  "", "", "", "", 246., "", "", "", 3417., 29.63, 71991., 98.567, "", "", "", 
  9673.367, "", 227.376, 11.62, "", "", "", 3.8, 75., 0.742}, 
 {"DMA", "North America", "Dominica", "2021-03-29", 161., 0., 0.714, "", "", 
  0., 2236.391, 0., 9.922, "", "", 0., 0.13, "", "", "", "", "", "", "", "", 
  "", "", "", "", "", "", "", "", "", "", "", "", "", 262., "", "", "", 
  3639., 29.63, 71991., 98.567, "", "", "", 9673.367, "", 227.376, 11.62, "", 
  "", "", 3.8, 75., 0.742}, {"DMA", "North America", "Dominica", 
  "2021-03-30", 161., 0., 0.714, "", "", 0., 2236.391, 0., 9.922, "", "", 0., 
  0.13, "", "", "", "", "", "", "", "", "", "", "", "", "", "", "", "", "", 
  "", "", "", "", 264., "", "", "", 3667., 29.63, 71991., 98.567, "", "", "", 
  9673.367, "", 227.376, 11.62, "", "", "", 3.8, 75., 0.742}, 
 {"DMA", "North America", "Dominica", "2021-03-31", 161., 0., 0.143, "", "", 
  0., 2236.391, 0., 1.984, "", "", 0., 0.13, "", "", "", "", "", "", "", "", 
  "", "", "", "", "", "", "", "", "", 17674., 17674., "", "", 267., 24.55, 
  24.55, "", 3709., 29.63, 71991., 98.567, "", "", "", 9673.367, "", 227.376, 
  11.62, "", "", "", 3.8, 75., 0.742}, {"DMA", "North America", "Dominica", 
  "2021-04-01", 164., 3., 0.571, "", "", 0., 2278.063, 41.672, 7.938, "", "", 
  0., 0.13, "", "", "", "", "", "", "", "", "", "", "", "", "", "", "", "", 
  "", 18112., 17775., 337., 438., 293., 25.16, 24.69, 0.47, 4070., 29.63, 
  71991., 98.567, "", "", "", 9673.367, "", 227.376, 11.62, "", "", "", 3.8, 
  75., 0.742}, {"DMA", "North America", "Dominica", "2021-04-02", 165., 1., 
  0.571, "", "", 0., 2291.953, 13.891, 7.938, "", "", 0., 0.13, "", "", "", 
  "", "", "", "", "", "", "", "", "", "", "", "", "", "", "", "", "", "", 
  259., "", "", "", 3598., 29.63, 71991., 98.567, "", "", "", 9673.367, "", 
  227.376, 11.62, "", "", "", 3.8, 75., 0.742}, 
 {"DMA", "North America", "Dominica", "2021-04-03", 165., 0., 0.571, "", "", 
  0., 2291.953, 0., 7.938, "", "", 0., 0.13, "", "", "", "", "", "", "", "", 
  "", "", "", "", "", "", "", "", "", "", "", "", "", 225., "", "", "", 
  3125., 29.63, 71991., 98.567, "", "", "", 9673.367, "", 227.376, 11.62, "", 
  "", "", 3.8, 75., 0.742}, {"DMA", "North America", "Dominica", 
  "2021-04-04", 165., 0., 0.571, "", "", 0., 2291.953, 0., 7.938, "", "", 0., 
  0.12, "", "", "", "", "", "", "", "", "", "", "", "", "", "", "", "", "", 
  "", "", "", "", 190., "", "", "", 2639., 29.63, 71991., 98.567, "", "", "", 
  9673.367, "", 227.376, 11.62, "", "", "", 3.8, 75., 0.742}, 
 {"DMA", "North America", "Dominica", "2021-04-05", 165., 0., 0.571, "", "", 
  0., 2291.953, 0., 7.938, "", "", 0., 0.12, "", "", "", "", "", "", "", "", 
  "", "", "", "", "", "", "", "", "", "", "", "", "", 156., "", "", "", 
  2167., 29.63, 71991., 98.567, "", "", "", 9673.367, "", 227.376, 11.62, "", 
  "", "", 3.8, 75., 0.742}, {"DMA", "North America", "Dominica", 
  "2021-04-06", 165., 0., 0.571, "", "", 0., 2291.953, 0., 7.938, "", "", 0., 
  0.11, "", "", "", "", "", "", "", "", "", "", "", "", "", "", "", "", "", 
  "", "", "", "", 121., "", "", "", 1681., 29.63, 71991., 98.567, "", "", "", 
  9673.367, "", 227.376, 11.62, "", "", "", 3.8, 75., 0.742}, 
 {"DMA", "North America", "Dominica", "2021-04-07", 165., 0., 0.571, "", "", 
  0., 2291.953, 0., 7.938, "", "", 0., 0.11, "", "", "", "", "", "", "", "", 
  "", "", "", "", "", "", "", "", "", "", "", "", "", 87., "", "", "", 1208., 
  29.63, 71991., 98.567, "", "", "", 9673.367, "", 227.376, 11.62, "", "", 
  "", 3.8, 75., 0.742}, {"DMA", "North America", "Dominica", "2021-04-08", 
  165., 0., 0.143, "", "", 0., 2291.953, 0., 1.984, "", "", 0., 0.11, "", "", 
  "", "", "", "", "", "", "", "", "", "", "", "", "", "", "", "", "", "", "", 
  28., "", "", "", 389., 29.63, 71991., 98.567, "", "", "", 9673.367, "", 
  227.376, 11.62, "", "", "", 3.8, 75., 0.742}, 
 {"DMA", "North America", "Dominica", "2021-04-09", 165., 0., 0., "", "", 0., 
  2291.953, 0., 0., "", "", 0., 0.1, "", "", "", "", "", "", "", "", "", "", 
  "", "", "", "", "", "", "", "", "", "", "", 28., "", "", "", 389., 29.63, 
  71991., 98.567, "", "", "", 9673.367, "", 227.376, 11.62, "", "", "", 3.8, 
  75., 0.742}, {"DMA", "North America", "Dominica", "2021-04-10", 165., 0., 
  0., "", "", 0., 2291.953, 0., 0., "", "", 0., 0.1, "", "", "", "", "", "", 
  "", "", "", "", "", "", "", "", "", "", "", "", "", "", "", 28., "", "", 
  "", 389., 29.63, 71991., 98.567, "", "", "", 9673.367, "", 227.376, 11.62, 
  "", "", "", 3.8, 75., 0.742}, {"DMA", "North America", "Dominica", 
  "2021-04-11", 165., 0., 0., "", "", 0., 2291.953, 0., 0., "", "", 0., 0.1, 
  "", "", "", "", "", "", "", "", "", "", "", "", "", "", "", "", "", "", "", 
  "", "", 28., "", "", "", 389., 29.63, 71991., 98.567, "", "", "", 9673.367, 
  "", 227.376, 11.62, "", "", "", 3.8, 75., 0.742}, 
 {"DMA", "North America", "Dominica", "2021-04-12", 165., 0., 0., "", "", 0., 
  2291.953, 0., 0., "", "", 0., 0.1, "", "", "", "", "", "", "", "", "", "", 
  "", "", "", "", "", "", "", 18423., 17948., 475., "", 28., 25.59, 24.93, 
  0.66, 389., 29.63, 71991., 98.567, "", "", "", 9673.367, "", 227.376, 
  11.62, "", "", "", 3.8, 75., 0.742}, {"DMA", "North America", "Dominica", 
  "2021-04-13", 165., 0., 0., "", "", 0., 2291.953, 0., 0., "", "", 0., 0.1, 
  "", "", "", "", "", "", "", "", "", "", "", "", "", "", "", "", "", "", "", 
  "", "", 65., "", "", "", 903., 29.63, 71991., 98.567, "", "", "", 9673.367, 
  "", 227.376, 11.62, "", "", "", 3.8, 75., 0.742}, 
 {"DMA", "North America", "Dominica", "2021-04-14", 165., 0., 0., "", "", 0., 
  2291.953, 0., 0., "", "", 0., 0.1, "", "", "", "", "", "", "", "", "", "", 
  "", "", "", "", "", "", "", "", "", "", "", 102., "", "", "", 1417., 29.63, 
  71991., 98.567, "", "", "", 9673.367, "", 227.376, 11.62, "", "", "", 3.8, 
  75., 0.742}, {"DMA", "North America", "Dominica", "2021-04-15", 165., 0., 
  0., "", "", 0., 2291.953, 0., 0., "", "", 0., 0.1, "", "", "", "", "", "", 
  "", "", "", "", "", "", "", "", "", "", "", "", "", "", "", 139., "", "", 
  "", 1931., 29.63, 71991., 98.567, "", "", "", 9673.367, "", 227.376, 11.62, 
  "", "", "", 3.8, 75., 0.742}, {"DMA", "North America", "Dominica", 
  "2021-04-16", 165., 0., 0., "", "", 0., 2291.953, 0., 0., "", "", 0., 0.1, 
  "", "", "", "", "", "", "", "", "", "", "", "", "", "", "", "", "", "", "", 
  "", "", 176., "", "", "", 2445., 29.63, 71991., 98.567, "", "", "", 
  9673.367, "", 227.376, 11.62, "", "", "", 3.8, 75., 0.742}, 
 {"DMA", "North America", "Dominica", "2021-04-17", 165., 0., 0., "", "", 0., 
  2291.953, 0., 0., "", "", 0., 0.1, "", "", "", "", "", "", "", "", "", "", 
  "", "", "", "", "", "", "", "", "", "", "", 213., "", "", "", 2959., 29.63, 
  71991., 98.567, "", "", "", 9673.367, "", 227.376, 11.62, "", "", "", 3.8, 
  75., 0.742}, {"DMA", "North America", "Dominica", "2021-04-18", 165., 0., 
  0., "", "", 0., 2291.953, 0., 0., "", "", 0., 0.1, "", "", "", "", "", "", 
  "", "", "", "", "", "", "", "", "", "", "", "", "", "", "", 250., "", "", 
  "", 3473., 29.63, 71991., 98.567, "", "", "", 9673.367, "", 227.376, 11.62, 
  "", "", "", 3.8, 75., 0.742}, {"DMA", "North America", "Dominica", 
  "2021-04-19", 165., 0., 0., "", "", 0., 2291.953, 0., 0., "", "", 0., 0.11, 
  "", "", "", "", "", "", "", "", "", "", "", "", "", "", "", "", "", "", "", 
  "", "", 287., "", "", "", 3987., 29.63, 71991., 98.567, "", "", "", 
  9673.367, "", 227.376, 11.62, "", "", "", 3.8, 75., 0.742}, 
 {"DMA", "North America", "Dominica", "2021-04-20", 165., 0., 0., "", "", 0., 
  2291.953, 0., 0., "", "", 0., 0.11, "", "", "", "", "", "", "", "", "", "", 
  "", "", "", "", "", "", "", 20721., 18173., 2548., "", 287., 28.78, 25.24, 
  3.54, 3987., 29.63, 71991., 98.567, "", "", "", 9673.367, "", 227.376, 
  11.62, "", "", "", 3.8, 75., 0.742}, {"DMA", "North America", "Dominica", 
  "2021-04-21", 172., 7., 1., "", "", 0., 2389.188, 97.234, 13.891, "", "", 
  0., 0.11, "", "", "", "", "", "", "", "", "", "", "", "", "", "", "", "", 
  "", "", "", "", "", 413., "", "", "", 5737., 29.63, 71991., 98.567, "", "", 
  "", 9673.367, "", 227.376, 11.62, "", "", "", 3.8, 75., 0.742}, 
 {"DMA", "North America", "Dominica", "2021-04-22", 172., 0., 1., "", "", 0., 
  2389.188, 0., 13.891, "", "", 0., 0.12, "", "", "", "", "", "", "", "", "", 
  "", "", "", "", "", "", "", "", 23055., 18237., 4818., "", 539., 32.02, 
  25.33, 6.69, 7487., 29.63, 71991., 98.567, "", "", "", 9673.367, "", 
  227.376, 11.62, "", "", "", 3.8, 75., 0.742}, 
 {"DMA", "North America", "Dominica", "2021-04-23", 173., 1., 1.143, "", "", 
  0., 2403.078, 13.891, 15.875, "", "", 0., 0.12, "", "", "", "", "", "", "", 
  "", "", "", "", "", "", "", "", "", "", "", "", "", "", 611., "", "", "", 
  8487., 29.63, 71991., 98.567, "", "", "", 9673.367, "", 227.376, 11.62, "", 
  "", "", 3.8, 75., 0.742}, {"DMA", "North America", "Dominica", 
  "2021-04-24", 173., 0., 1.143, "", "", 0., 2403.078, 0., 15.875, "", "", 
  0., 0.12, "", "", "", "", "", "", "", "", "", "", "", "", "", "", "", "", 
  "", "", "", "", "", 683., "", "", "", 9487., 29.63, 71991., 98.567, "", "", 
  "", 9673.367, "", 227.376, 11.62, "", "", "", 3.8, 75., 0.742}, 
 {"DMA", "North America", "Dominica", "2021-04-25", 173., 0., 1.143, "", "", 
  0., 2403.078, 0., 15.875, "", "", 0., 0.12, "", "", "", "", "", "", "", "", 
  "", "", "", "", "", "", "", "", "", "", "", "", "", 756., "", "", "", 
  10501., 29.63, 71991., 98.567, "", "", "", 9673.367, "", 227.376, 11.62, 
  "", "", "", 3.8, 75., 0.742}, {"DMA", "North America", "Dominica", 
  "2021-04-26", 173., 0., 1.143, "", "", 0., 2403.078, 0., 15.875, "", "", 
  0., 0.12, "", "", "", "", "", "", "", "", "", "", "", "", "", "", "", "", 
  "", "", "", "", "", 828., "", "", "", 11501., 29.63, 71991., 98.567, "", 
  "", "", 9673.367, "", 227.376, 11.62, "", "", "", 3.8, 75., 0.742}, 
 {"DMA", "North America", "Dominica", "2021-04-27", 173., 0., 1.143, "", "", 
  0., 2403.078, 0., 15.875, "", "", 0., 0.13, "", "", "", "", "", "", "", "", 
  "", "", "", "", "", "", "", "", "", "", "", "", "", 901., "", "", "", 
  12515., 29.63, 71991., 98.567, "", "", "", 9673.367, "", 227.376, 11.62, 
  "", "", "", 3.8, 75., 0.742}, {"DMA", "North America", "Dominica", 
  "2021-04-28", 173., 0., 0.143, "", "", 0., 2403.078, 0., 1.984, "", "", 0., 
  0.13, "", "", "", "", "", "", "", "", "", "", "", "", "", "", "", "", "", 
  27821., 18498., 9323., "", 848., 38.65, 25.69, 12.95, 11779., 29.63, 
  71991., 98.567, "", "", "", 9673.367, "", 227.376, 11.62, "", "", "", 3.8, 
  75., 0.742}, {"DMA", "North America", "Dominica", "2021-04-29", 174., 1., 
  0.286, "", "", 0., 2416.969, 13.891, 3.969, "", "", 0., 0.13, "", "", "", 
  "", "", "", "", "", "", "", "", "", "", "", "", "", "", "", "", "", "", 
  747., "", "", "", 10376., 29.63, 71991., 98.567, "", "", "", 9673.367, "", 
  227.376, 11.62, "", "", "", 3.8, 75., 0.742}, 
 {"DMA", "North America", "Dominica", "2021-04-30", 174., 0., 0.143, "", "", 
  0., 2416.969, 0., 1.984, "", "", 0., 0.12, "", "", "", "", "", "", "", "", 
  "", "", "", "", "", "", "", "", "", "", "", "", "", 700., "", "", "", 
  9723., 29.63, 71991., 98.567, "", "", "", 9673.367, "", 227.376, 11.62, "", 
  "", "", 3.8, 75., 0.742}, {"DMA", "North America", "Dominica", 
  "2021-05-01", 174., 0., 0.143, "", "", 0., 2416.969, 0., 1.984, "", "", 0., 
  0.12, "", "", "", "", "", "", "", "", "", "", "", "", "", "", "", "", "", 
  "", "", "", "", 653., "", "", "", 9071., 29.63, 71991., 98.567, "", "", "", 
  9673.367, "", 227.376, 11.62, "", "", "", 3.8, 75., 0.742}, 
 {"DMA", "North America", "Dominica", "2021-05-02", 174., 0., 0.143, "", "", 
  0., 2416.969, 0., 1.984, "", "", 0., 0.11, "", "", "", "", "", "", "", "", 
  "", "", "", "", "", "", "", "", "", "", "", "", "", 606., "", "", "", 
  8418., 29.63, 71991., 98.567, "", "", "", 9673.367, "", 227.376, 11.62, "", 
  "", "", 3.8, 75., 0.742}, {"DMA", "North America", "Dominica", 
  "2021-05-03", 174., 0., 0.143, "", "", 0., 2416.969, 0., 1.984, "", "", 0., 
  0.1, "", "", "", "", "", "", "", "", "", "", "", "", "", "", "", "", "", 
  "", "", "", "", 559., "", "", "", 7765., 29.63, 71991., 98.567, "", "", "", 
  9673.367, "", 227.376, 11.62, "", "", "", 3.8, 75., 0.742}, 
 {"DMA", "North America", "Dominica", "2021-05-04", 174., 0., 0.143, "", "", 
  0., 2416.969, 0., 1.984, "", "", 0., 0.1, "", "", "", "", "", "", "", "", 
  "", "", "", "", "", "", "", "", "", "", "", "", "", 512., "", "", "", 
  7112., 29.63, 71991., 98.567, "", "", "", 9673.367, "", 227.376, 11.62, "", 
  "", "", 3.8, 75., 0.742}, {"DMA", "North America", "Dominica", 
  "2021-05-05", 174., 0., 0.143, "", "", 0., 2416.969, 0., 1.984, "", "", 0., 
  0.09, "", "", "", "", "", "", "", "", "", "", "", "", "", "", "", "", "", 
  "", "", "", "", 465., "", "", "", 6459., 29.63, 71991., 98.567, "", "", "", 
  9673.367, "", 227.376, 11.62, "", "", "", 3.8, 75., 0.742}, 
 {"DMA", "North America", "Dominica", "2021-05-06", 174., 0., 0., "", "", 0., 
  2416.969, 0., 0., "", "", 0., 0.09, "", "", "", "", "", "", "", "", "", "", 
  "", "", "", "", "", "", "", "", "", "", "", 465., "", "", "", 6459., 29.63, 
  71991., 98.567, "", "", "", 9673.367, "", 227.376, 11.62, "", "", "", 3.8, 
  75., 0.742}, {"DMA", "North America", "Dominica", "2021-05-07", 174., 0., 
  0., "", "", 0., 2416.969, 0., 0., "", "", 0., 0.08, "", "", "", "", "", "", 
  "", "", "", "", "", "", "", "", "", "", "", 32008., 18864., 13144., "", 
  465., 44.46, 26.2, 18.26, 6459., 29.63, 71991., 98.567, "", "", "", 
  9673.367, "", 227.376, 11.62, "", "", "", 3.8, 75., 0.742}, 
 {"DMA", "North America", "Dominica", "2021-05-08", 175., 1., 0.143, "", "", 
  0., 2430.859, 13.891, 1.984, "", "", 0., 0.08, "", "", "", "", "", "", "", 
  "", "", "", "", "", "", "", "", "", "", "", "", "", "", 428., "", "", "", 
  5945., 29.63, 71991., 98.567, "", "", "", 9673.367, "", 227.376, 11.62, "", 
  "", "", 3.8, 75., 0.742}, {"DMA", "North America", "Dominica", 
  "2021-05-09", 175., 0., 0.143, "", "", 0., 2430.859, 0., 1.984, "", "", 0., 
  0.08, "", "", "", "", "", "", "", "", "", "", "", "", "", "", "", "", "", 
  "", "", "", "", 391., "", "", "", 5431., 29.63, 71991., 98.567, "", "", "", 
  9673.367, "", 227.376, 11.62, "", "", "", 3.8, 75., 0.742}, 
 {"DMA", "North America", "Dominica", "2021-05-10", 175., 0., 0.143, "", "", 
  0., 2430.859, 0., 1.984, "", "", 0., 0.08, "", "", "", "", "", "", "", "", 
  "", "", "", "", "", "", "", "", "", "", "", "", "", 354., "", "", "", 
  4917., 29.63, 71991., 98.567, "", "", "", 9673.367, "", 227.376, 11.62, "", 
  "", "", 3.8, 75., 0.742}, {"DMA", "North America", "Dominica", 
  "2021-05-11", 175., 0., 0.143, "", "", 0., 2430.859, 0., 1.984, "", "", 0., 
  0.07, "", "", "", "", "", "", "", "", "", "", "", "", "", "", "", "", "", 
  "", "", "", "", 317., "", "", "", 4403., 29.63, 71991., 98.567, "", "", "", 
  9673.367, "", 227.376, 11.62, "", "", "", 3.8, 75., 0.742}, 
 {"DMA", "North America", "Dominica", "2021-05-12", 175., 0., 0.143, "", "", 
  0., 2430.859, 0., 1.984, "", "", 0., 0.07, "", "", "", "", "", "", "", "", 
  "", "", "", "", "", "", "", "", "", 33037., 19099., 13938., "", 280., 
  45.89, 26.53, 19.36, 3889., 29.63, 71991., 98.567, "", "", "", 9673.367, 
  "", 227.376, 11.62, "", "", "", 3.8, 75., 0.742}, 
 {"DMA", "North America", "Dominica", "2021-05-13", 178., 3., 0.571, "", "", 
  0., 2472.531, 41.672, 7.938, "", "", 0., 0.07, "", "", "", "", "", "", "", 
  "", "", "", "", "", "", "", "", "", "", "", "", "", "", 240., "", "", "", 
  3334., 29.63, 71991., 98.567, "", "", "", 9673.367, "", 227.376, 11.62, "", 
  "", "", 3.8, 75., 0.742}, {"DMA", "North America", "Dominica", 
  "2021-05-14", 178., 0., 0.571, "", "", 0., 2472.531, 0., 7.938, "", "", 0., 
  0.07, "", "", "", "", "", "", "", "", "", "", "", "", "", "", "", "", "", 
  "", "", "", "", 199., "", "", "", 2764., 29.63, 71991., 98.567, "", "", "", 
  9673.367, "", 227.376, 11.62, "", "", "", 3.8, 75., 0.742}, 
 {"DMA", "North America", "Dominica", "2021-05-15", 178., 0., 0.429, "", "", 
  0., 2472.531, 0., 5.953, "", "", 0., 0.06, "", "", "", "", "", "", "", "", 
  "", "", "", "", "", "", "", "", "", "", "", "", "", 196., "", "", "", 
  2723., 29.63, 71991., 98.567, "", "", "", 9673.367, "", 227.376, 11.62, "", 
  "", "", 3.8, 75., 0.742}, {"DMA", "North America", "Dominica", 
  "2021-05-16", 178., 0., 0.429, "", "", 0., 2472.531, 0., 5.953, "", "", 0., 
  0.06, "", "", "", "", "", "", "", "", "", "", "", "", "", "", "", "", "", 
  "", "", "", "", 192., "", "", "", 2667., 29.63, 71991., 98.567, "", "", "", 
  9673.367, "", 227.376, 11.62, "", "", "", 3.8, 75., 0.742}, 
 {"DMA", "North America", "Dominica", "2021-05-17", 178., 0., 0.429, "", "", 
  0., 2472.531, 0., 5.953, "", "", 0., 0.06, "", "", "", "", "", "", "", "", 
  "", "", "", "", "", "", "", "", "", 33949., 19271., 14678., "", 189., 
  47.16, 26.77, 20.39, 2625., 29.63, 71991., 98.567, "", "", "", 9673.367, 
  "", 227.376, 11.62, "", "", "", 3.8, 75., 0.742}, 
 {"DMA", "North America", "Dominica", "2021-05-18", 184., 6., 1.286, "", "", 
  0., 2555.875, 83.344, 17.859, "", "", 0., 0.06, "", "", "", "", "", "", "", 
  "", "", "", "", "", "", "", "", "", "", 34219., 19360., 14859., 270., 198., 
  47.53, 26.89, 20.64, 2750., 29.63, 71991., 98.567, "", "", "", 9673.367, 
  "", 227.376, 11.62, "", "", "", 3.8, 75., 0.742}, 
 {"DMA", "North America", "Dominica", "2021-05-19", 184., 0., 1.286, "", "", 
  0., 2555.875, 0., 17.859, "", "", 0., 0.06, "", "", "", "", "", "", "", "", 
  "", "", "", "", "", "", "", "", "", "", "", "", "", 209., "", "", "", 
  2903., 29.63, 71991., 98.567, "", "", "", 9673.367, "", 227.376, 11.62, "", 
  "", "", 3.8, 75., 0.742}, {"DMA", "North America", "Dominica", 
  "2021-05-20", 184., 0., 0.857, "", "", 0., 2555.875, 0., 11.906, "", "", 
  0., 0.05, "", "", "", "", "", "", "", "", "", "", "", "", "", "", "", "", 
  "", "", "", "", "", 222., "", "", "", 3084., 29.63, 71991., 98.567, "", "", 
  "", 9673.367, "", 227.376, 11.62, "", "", "", 3.8, 75., 0.742}, 
 {"DMA", "North America", "Dominica", "2021-05-21", 184., 0., 0.857, "", "", 
  0., 2555.875, 0., 11.906, "", "", 0., 0.05, "", "", "", "", "", "", "", "", 
  "", "", "", "", "", "", "", "", "", "", "", "", "", 236., "", "", "", 
  3278., 29.63, 71991., 98.567, "", "", "", 9673.367, "", 227.376, 11.62, "", 
  "", "", 3.8, 75., 0.742}, {"DMA", "North America", "Dominica", 
  "2021-05-22", 184., 0., 0.857, "", "", 0., 2555.875, 0., 11.906, "", "", 
  0., 0.05, "", "", "", "", "", "", "", "", "", "", "", "", "", "", "", "", 
  "", "", "", "", "", 250., "", "", "", 3473., 29.63, 71991., 98.567, "", "", 
  "", 9673.367, "", 227.376, 11.62, "", "", "", 3.8, 75., 0.742}, 
 {"DMA", "North America", "Dominica", "2021-05-23", 184., 0., 0.857, "", "", 
  0., 2555.875, 0., 11.906, "", "", 0., 0.05, "", "", "", "", "", "", "", "", 
  "", "", "", "", "", "", "", "", "", "", "", "", "", 264., "", "", "", 
  3667., 29.63, 71991., 98.567, "", "", "", 9673.367, "", 227.376, 11.62, "", 
  "", "", 3.8, 75., 0.742}, {"DMA", "North America", "Dominica", 
  "2021-05-24", 184., 0., 0.857, "", "", 0., 2555.875, 0., 11.906, "", "", 
  0., 0.05, "", "", "", "", "", "", "", "", "", "", "", "", "", "", "", "", 
  "", "", "", "", "", 278., "", "", "", 3862., 29.63, 71991., 98.567, "", "", 
  "", 9673.367, "", 227.376, 11.62, "", "", "", 3.8, 75., 0.742}, 
 {"DMA", "North America", "Dominica", "2021-05-25", 184., 0., 0., "", "", 0., 
  2555.875, 0., 0., "", "", 0., 0.05, "", "", "", "", "", "", "", "", "", "", 
  "", "", "", "", "", "", "", "", "", "", "", 279., "", "", "", 3875., 31.48, 
  71991., 98.567, "", "", "", 9673.367, "", 227.376, 11.62, "", "", "", 3.8, 
  75., 0.742}, {"DMA", "North America", "Dominica", "2021-05-26", 184., 0., 
  0., "", "", 0., 2555.875, 0., 0., "", "", 0., 0.05, "", "", "", "", "", "", 
  "", "", "", "", "", "", "", "", "", "", "", 36449., 19634., 16815., "", 
  279., 50.63, 27.27, 23.36, 3875., 31.48, 71991., 98.567, "", "", "", 
  9673.367, "", 227.376, 11.62, "", "", "", 3.8, 75., 0.742}, 
 {"DMA", "North America", "Dominica", "2021-05-27", 184., 0., 0., "", "", 0., 
  2555.875, 0., 0., "", "", 0., 0.05, "", "", "", "", "", "", "", "", "", "", 
  "", "", "", "", "", "", "", "", "", "", "", 274., "", "", "", 3806., 31.48, 
  71991., 98.567, "", "", "", 9673.367, "", 227.376, 11.62, "", "", "", 3.8, 
  75., 0.742}, {"DMA", "North America", "Dominica", "2021-05-28", 188., 4., 
  0.571, "", "", 0., 2611.438, 55.563, 7.938, "", "", 0., 0.05, "", "", "", 
  "", "", "", "", "", "", "", "", "", "", "", "", "", "", 36934., 19733., 
  17201., "", 268., 51.3, 27.41, 23.89, 3723., 31.48, 71991., 98.567, "", "", 
  "", 9673.367, "", 227.376, 11.62, "", "", "", 3.8, 75., 0.742}, 
 {"DMA", "North America", "Dominica", "2021-05-29", 188., 0., 0.571, "", "", 
  0., 2611.438, 0., 7.938, "", "", 0., 0.05, "", "", "", "", "", "", "", "", 
  "", "", "", "", "", "", "", "", "", "", "", "", "", 236., "", "", "", 
  3278., 31.48, 71991., 98.567, "", "", "", 9673.367, "", 227.376, 11.62, "", 
  "", "", 3.8, 75., 0.742}, {"DMA", "North America", "Dominica", 
  "2021-05-30", 188., 0., 0.571, "", "", 0., 2611.438, 0., 7.938, "", "", 0., 
  0.05, "", "", "", "", "", "", "", "", "", "", "", "", "", "", "", "", "", 
  "", "", "", "", 203., "", "", "", 2820., 31.48, 71991., 98.567, "", "", "", 
  9673.367, "", 227.376, 11.62, "", "", "", 3.8, 75., 0.742}, 
 {"DMA", "North America", "Dominica", "2021-05-31", 188., 0., 0.571, "", "", 
  0., 2611.438, 0., 7.938, "", "", 0., 0.04, "", "", "", "", "", "", "", "", 
  "", "", "", "", "", "", "", "", "", 37080., 19809., 17271., "", 170., 
  51.51, 27.52, 23.99, 2361., 31.48, 71991., 98.567, "", "", "", 9673.367, 
  "", 227.376, 11.62, "", "", "", 3.8, 75., 0.742}, 
 {"DMA", "North America", "Dominica", "2021-06-01", 188., 0., 0.571, "", "", 
  0., 2611.438, 0., 7.938, "", "", 0., 0.04, "", "", "", "", "", "", "", "", 
  "", "", "", "", "", "", "", "", "", "", "", "", "", 133., "", "", "", 
  1847., 31.48, 71991., 98.567, "", "", "", 9673.367, "", 227.376, 11.62, "", 
  "", "", 3.8, 75., 0.742}, {"DMA", "North America", "Dominica", 
  "2021-06-02", 188., 0., 0.571, "", "", 0., 2611.438, 0., 7.938, "", "", 0., 
  0.04, "", "", "", "", "", "", "", "", "", "", "", "", "", "", "", "", "", 
  37126., 19830., 17296., "", 97., 51.57, 27.55, 24.03, 1347., 31.48, 71991., 
  98.567, "", "", "", 9673.367, "", 227.376, 11.62, "", "", "", 3.8, 75., 
  0.742}, {"DMA", "North America", "Dominica", "2021-06-03", 188., 0., 0.571, 
  "", "", 0., 2611.438, 0., 7.938, "", "", 0., 0.04, "", "", "", "", "", "", 
  "", "", "", "", "", "", "", "", "", "", "", "", "", "", "", "", "", "", "", 
  "", 31.48, 71991., 98.567, "", "", "", 9673.367, "", 227.376, 11.62, "", 
  "", "", 3.8, 75., 0.742}, {"DMA", "North America", "Dominica", 
  "2021-06-04", 188., 0., 0., "", "", 0., 2611.438, 0., 0., "", "", 0., 0.04, 
  "", "", "", "", "", "", "", "", "", "", "", "", "", "", "", "", "", "", "", 
  "", "", "", "", "", "", "", 31.48, 71991., 98.567, "", "", "", 9673.367, 
  "", 227.376, 11.62, "", "", "", 3.8, 75., 0.742}, 
 {"DMA", "North America", "Dominica", "2021-06-05", 188., 0., 0., "", "", 0., 
  2611.438, 0., 0., "", "", 0., 0.04, "", "", "", "", "", "", "", "", "", "", 
  "", "", "", "", "", "", "", "", "", "", "", "", "", "", "", "", 31.48, 
  71991., 98.567, "", "", "", 9673.367, "", 227.376, 11.62, "", "", "", 3.8, 
  75., 0.742}, {"DMA", "North America", "Dominica", "2021-06-06", 188., 0., 
  0., "", "", 0., 2611.438, 0., 0., "", "", 0., 0.04, "", "", "", "", "", "", 
  "", "", "", "", "", "", "", "", "", "", "", "", "", "", "", "", "", "", "", 
  "", 31.48, 71991., 98.567, "", "", "", 9673.367, "", 227.376, 11.62, "", 
  "", "", 3.8, 75., 0.742}, {"DMA", "North America", "Dominica", 
  "2021-06-07", 188., 0., 0., "", "", 0., 2611.438, 0., 0., "", "", 0., "", 
  "", "", "", "", "", "", "", "", "", "", "", "", "", "", "", "", "", "", "", 
  "", "", "", "", "", "", "", 31.48, 71991., 98.567, "", "", "", 9673.367, 
  "", 227.376, 11.62, "", "", "", 3.8, 75., 0.742}, 
 {"DOM", "North America", "Dominican Republic", "2020-03-01", 1., 1., "", "", 
  "", "", 0.092, 0.092, "", "", "", "", "", "", "", "", "", "", "", "", "", 
  "", "", "", "", "", "", "", "", "", "", "", "", "", "", "", "", "", "", 0., 
  1.0847904*^7, 222.873, 27.6, 6.981, 4.419, 14600.861, 1.6, 266.653, 8.2, 
  8.5, 19.1, 55.182, 1.6, 74.08, 0.756}, {"DOM", "North America", 
  "Dominican Republic", "2020-03-02", 1., 0., "", "", "", "", 0.092, 0., "", 
  "", "", "", "", "", "", "", "", "", "", "", "", "", "", "", "", "", "", "", 
  "", "", "", "", "", "", "", "", "", "", "", 11.11, 1.0847904*^7, 222.873, 
  27.6, 6.981, 4.419, 14600.861, 1.6, 266.653, 8.2, 8.5, 19.1, 55.182, 1.6, 
  74.08, 0.756}, {"DOM", "North America", "Dominican Republic", "2020-03-03", 
  1., 0., "", "", "", "", 0.092, 0., "", "", "", "", "", "", "", "", "", "", 
  "", "", "", "", "", "", "", "", "", "", "", "", "", "", "", "", "", "", "", 
  "", "", 11.11, 1.0847904*^7, 222.873, 27.6, 6.981, 4.419, 14600.861, 1.6, 
  266.653, 8.2, 8.5, 19.1, 55.182, 1.6, 74.08, 0.756}, 
 {"DOM", "North America", "Dominican Republic", "2020-03-04", 1., 0., "", "", 
  "", "", 0.092, 0., "", "", "", "", "", "", "", "", "", "", "", "", "", "", 
  "", "", "", "", "", "", "", "", "", "", "", "", "", "", "", "", "", 11.11, 
  1.0847904*^7, 222.873, 27.6, 6.981, 4.419, 14600.861, 1.6, 266.653, 8.2, 
  8.5, 19.1, 55.182, 1.6, 74.08, 0.756}, {"DOM", "North America", 
  "Dominican Republic", "2020-03-05", 1., 0., "", "", "", "", 0.092, 0., "", 
  "", "", "", "", "", "", "", "", "", "", "", "", "", "", "", "", "", "", "", 
  "", "", "", "", "", "", "", "", "", "", "", 11.11, 1.0847904*^7, 222.873, 
  27.6, 6.981, 4.419, 14600.861, 1.6, 266.653, 8.2, 8.5, 19.1, 55.182, 1.6, 
  74.08, 0.756}, {"DOM", "North America", "Dominican Republic", "2020-03-06", 
  2., 1., 0.286, "", "", 0., 0.184, 0.092, 0.026, "", "", 0., "", "", "", "", 
  "", "", "", "", "", "", "", "", "", "", "", "", "", "", "", "", "", "", "", 
  "", "", "", "", 11.11, 1.0847904*^7, 222.873, 27.6, 6.981, 4.419, 
  14600.861, 1.6, 266.653, 8.2, 8.5, 19.1, 55.182, 1.6, 74.08, 0.756}, 
 {"DOM", "North America", "Dominican Republic", "2020-03-07", 2., 0., 0.286, 
  "", "", 0., 0.184, 0., 0.026, "", "", 0., "", "", "", "", "", "", "", "", 
  "", "", "", "", "", "", "", "", "", "", "", "", "", "", "", "", "", "", "", 
  11.11, 1.0847904*^7, 222.873, 27.6, 6.981, 4.419, 14600.861, 1.6, 266.653, 
  8.2, 8.5, 19.1, 55.182, 1.6, 74.08, 0.756}, 
 {"DOM", "North America", "Dominican Republic", "2020-03-08", 5., 3., 0.571, 
  "", "", 0., 0.461, 0.277, 0.053, "", "", 0., "", "", "", "", "", "", "", 
  "", "", "", "", "", "", "", "", "", "", "", "", "", "", "", "", "", "", "", 
  "", 11.11, 1.0847904*^7, 222.873, 27.6, 6.981, 4.419, 14600.861, 1.6, 
  266.653, 8.2, 8.5, 19.1, 55.182, 1.6, 74.08, 0.756}, 
 {"DOM", "North America", "Dominican Republic", "2020-03-09", 5., 0., 0.571, 
  "", "", 0., 0.461, 0., 0.053, "", "", 0., "", "", "", "", "", "", "", "", 
  "", "", "", "", "", "", "", "", "", "", "", "", "", "", "", "", "", "", "", 
  11.11, 1.0847904*^7, 222.873, 27.6, 6.981, 4.419, 14600.861, 1.6, 266.653, 
  8.2, 8.5, 19.1, 55.182, 1.6, 74.08, 0.756}, 
 {"DOM", "North America", "Dominican Republic", "2020-03-10", 5., 0., 0.571, 
  "", "", 0., 0.461, 0., 0.053, "", "", 0., "", "", "", "", "", "", "", "", 
  "", "", "", "", "", "", "", "", "", "", "", "", "", "", "", "", "", "", "", 
  11.11, 1.0847904*^7, 222.873, 27.6, 6.981, 4.419, 14600.861, 1.6, 266.653, 
  8.2, 8.5, 19.1, 55.182, 1.6, 74.08, 0.756}, 
 {"DOM", "North America", "Dominican Republic", "2020-03-11", 5., 0., 0.571, 
  "", "", 0., 0.461, 0., 0.053, "", "", 0., "", "", "", "", "", "", "", "", 
  "", "", "", "", "", "", "", "", "", "", "", "", "", "", "", "", "", "", "", 
  11.11, 1.0847904*^7, 222.873, 27.6, 6.981, 4.419, 14600.861, 1.6, 266.653, 
  8.2, 8.5, 19.1, 55.182, 1.6, 74.08, 0.756}, 
 {"DOM", "North America", "Dominican Republic", "2020-03-12", 5., 0., 0.571, 
  "", "", 0., 0.461, 0., 0.053, "", "", 0., "", "", "", "", "", "", "", "", 
  "", "", "", "", "", "", "", "", "", "", "", "", "", "", "", "", "", "", "", 
  11.11, 1.0847904*^7, 222.873, 27.6, 6.981, 4.419, 14600.861, 1.6, 266.653, 
  8.2, 8.5, 19.1, 55.182, 1.6, 74.08, 0.756}, 
 {"DOM", "North America", "Dominican Republic", "2020-03-13", 5., 0., 0.429, 
  "", "", 0., 0.461, 0., 0.04, "", "", 0., "", "", "", "", "", "", "", "", 
  "", "", "", "", "", "", "", "", "", "", "", "", "", "", "", "", "", "", "", 
  11.11, 1.0847904*^7, 222.873, 27.6, 6.981, 4.419, 14600.861, 1.6, 266.653, 
  8.2, 8.5, 19.1, 55.182, 1.6, 74.08, 0.756}, 
 {"DOM", "North America", "Dominican Republic", "2020-03-14", 11., 6., 1.286, 
  "", "", 0., 1.014, 0.553, 0.119, "", "", 0., "", "", "", "", "", "", "", 
  "", "", "", "", "", "", "", "", "", "", "", "", "", "", "", "", "", "", "", 
  "", 11.11, 1.0847904*^7, 222.873, 27.6, 6.981, 4.419, 14600.861, 1.6, 
  266.653, 8.2, 8.5, 19.1, 55.182, 1.6, 74.08, 0.756}, 
 {"DOM", "North America", "Dominican Republic", "2020-03-15", 11., 0., 0.857, 
  "", "", 0., 1.014, 0., 0.079, "", "", 0., "", "", "", "", "", "", "", "", 
  "", "", "", "", "", "", "", "", "", "", "", "", "", "", "", "", "", "", "", 
  11.11, 1.0847904*^7, 222.873, 27.6, 6.981, 4.419, 14600.861, 1.6, 266.653, 
  8.2, 8.5, 19.1, 55.182, 1.6, 74.08, 0.756}, 
 {"DOM", "North America", "Dominican Republic", "2020-03-16", 11., 0., 0.857, 
  "", "", 0., 1.014, 0., 0.079, "", "", 0., "", "", "", "", "", "", "", "", 
  "", "", "", "", "", "", "", "", "", "", "", "", "", "", "", "", "", "", "", 
  19.44, 1.0847904*^7, 222.873, 27.6, 6.981, 4.419, 14600.861, 1.6, 266.653, 
  8.2, 8.5, 19.1, 55.182, 1.6, 74.08, 0.756}, 
 {"DOM", "North America", "Dominican Republic", "2020-03-17", 21., 10., 
  2.286, 1., 1., 0.143, 1.936, 0.922, 0.211, 0.092, 0.092, 0.013, "", "", "", 
  "", "", "", "", "", "", "", "", "", "", "", "", "", "", "", "", "", "", "", 
  "", "", "", "", "", 34.26, 1.0847904*^7, 222.873, 27.6, 6.981, 4.419, 
  14600.861, 1.6, 266.653, 8.2, 8.5, 19.1, 55.182, 1.6, 74.08, 0.756}, 
 {"DOM", "North America", "Dominican Republic", "2020-03-18", 21., 0., 2.286, 
  1., 0., 0.143, 1.936, 0., 0.211, 0.092, 0., 0.013, "", "", "", "", "", "", 
  "", "", "", "", 88., 0.008, "", "", "", "", "", "samples tested", "", "", 
  "", "", "", "", "", "", "", 34.26, 1.0847904*^7, 222.873, 27.6, 6.981, 
  4.419, 14600.861, 1.6, 266.653, 8.2, 8.5, 19.1, 55.182, 1.6, 74.08, 0.756}, 
 {"DOM", "North America", "Dominican Republic", "2020-03-19", 34., 13., 
  4.143, 2., 1., 0.286, 3.134, 1.198, 0.382, 0.184, 0.092, 0.026, "", "", "", 
  "", "", "", "", "", "", "", "", "", "", "", "", "", "", "samples tested", 
  "", "", "", "", "", "", "", "", "", 81.48, 1.0847904*^7, 222.873, 27.6, 
  6.981, 4.419, 14600.861, 1.6, 266.653, 8.2, 8.5, 19.1, 55.182, 1.6, 74.08, 
  0.756}, {"DOM", "North America", "Dominican Republic", "2020-03-20", 72., 
  38., 9.571, 2., 0., 0.286, 6.637, 3.503, 0.882, 0.184, 0., 0.026, "", "", 
  "", "", "", "", "", "", "", "", 288., 0.027, "", "", "", "", "", 
  "samples tested", "", "", "", "", "", "", "", "", "", 92.59, 1.0847904*^7, 
  222.873, 27.6, 6.981, 4.419, 14600.861, 1.6, 266.653, 8.2, 8.5, 19.1, 
  55.182, 1.6, 74.08, 0.756}, {"DOM", "North America", "Dominican Republic", 
  "2020-03-21", 112., 40., 14.429, 2., 0., 0.286, 10.325, 3.687, 1.33, 0.184, 
  0., 0.026, "", "", "", "", "", "", "", "", "", 309., 597., 0.055, 0.028, 
  "", "", "", "", "samples tested", "", "", "", "", "", "", "", "", "", 
  92.59, 1.0847904*^7, 222.873, 27.6, 6.981, 4.419, 14600.861, 1.6, 266.653, 
  8.2, 8.5, 19.1, 55.182, 1.6, 74.08, 0.756}, 
 {"DOM", "North America", "Dominican Republic", "2020-03-22", 202., 90., 
  27.286, 3., 1., 0.429, 18.621, 8.297, 2.515, 0.277, 0.092, 0.04, 2.3, "", 
  "", "", "", "", "", "", "", 191., 788., 0.073, 0.018, "", "", "", "", 
  "samples tested", "", "", "", "", "", "", "", "", "", 92.59, 1.0847904*^7, 
  222.873, 27.6, 6.981, 4.419, 14600.861, 1.6, 266.653, 8.2, 8.5, 19.1, 
  55.182, 1.6, 74.08, 0.756}, {"DOM", "North America", "Dominican Republic", 
  "2020-03-23", 245., 43., 33.429, 3., 0., 0.429, 22.585, 3.964, 3.082, 
  0.277, 0., 0.04, 2.25, "", "", "", "", "", "", "", "", 185., 973., 0.09, 
  0.017, "", "", "", "", "samples tested", "", "", "", "", "", "", "", "", 
  "", 92.59, 1.0847904*^7, 222.873, 27.6, 6.981, 4.419, 14600.861, 1.6, 
  266.653, 8.2, 8.5, 19.1, 55.182, 1.6, 74.08, 0.756}, 
 {"DOM", "North America", "Dominican Republic", "2020-03-24", 312., 67., 
  41.571, 6., 3., 0.714, 28.761, 6.176, 3.832, 0.553, 0.277, 0.066, 2.2, "", 
  "", "", "", "", "", "", "", 134., 1107., 0.102, 0.012, "", "", "", "", 
  "samples tested", "", "", "", "", "", "", "", "", "", 92.59, 1.0847904*^7, 
  222.873, 27.6, 6.981, 4.419, 14600.861, 1.6, 266.653, 8.2, 8.5, 19.1, 
  55.182, 1.6, 74.08, 0.756}, {"DOM", "North America", "Dominican Republic", 
  "2020-03-25", 392., 80., 53., 10., 4., 1.286, 36.136, 7.375, 4.886, 0.922, 
  0.369, 0.119, 2.15, "", "", "", "", "", "", "", "", 341., 1448., 0.133, 
  0.031, 194., 0.018, 0.273, 3.7, "samples tested", "", "", "", "", "", "", 
  "", "", "", 92.59, 1.0847904*^7, 222.873, 27.6, 6.981, 4.419, 14600.861, 
  1.6, 266.653, 8.2, 8.5, 19.1, 55.182, 1.6, 74.08, 0.756}, 
 {"DOM", "North America", "Dominican Republic", "2020-03-26", 488., 96., 
  64.857, 10., 0., 1.143, 44.986, 8.85, 5.979, 0.922, 0., 0.105, 2.09, "", 
  "", "", "", "", "", "", "", 282., 1730., 0.159, 0.026, 220., 0.02, 0.295, 
  3.4, "samples tested", "", "", "", "", "", "", "", "", "", 92.59, 
  1.0847904*^7, 222.873, 27.6, 6.981, 4.419, 14600.861, 1.6, 266.653, 8.2, 
  8.5, 19.1, 55.182, 1.6, 74.08, 0.756}, {"DOM", "North America", 
  "Dominican Republic", "2020-03-27", 581., 93., 72.714, 20., 10., 2.571, 
  53.559, 8.573, 6.703, 1.844, 0.922, 0.237, 2.03, "", "", "", "", "", "", 
  "", "", 423., 2153., 0.198, 0.039, 266., 0.025, 0.273, 3.7, 
  "samples tested", "", "", "", "", "", "", "", "", "", 92.59, 1.0847904*^7, 
  222.873, 27.6, 6.981, 4.419, 14600.861, 1.6, 266.653, 8.2, 8.5, 19.1, 
  55.182, 1.6, 74.08, 0.756}, {"DOM", "North America", "Dominican Republic", 
  "2020-03-28", 719., 138., 86.714, 28., 8., 3.714, 66.28, 12.721, 7.994, 
  2.581, 0.737, 0.342, 1.97, "", "", "", "", "", "", "", "", 437., 2590., 
  0.239, 0.04, 285., 0.026, 0.304, 3.3, "samples tested", "", "", "", "", "", 
  "", "", "", "", 92.59, 1.0847904*^7, 222.873, 27.6, 6.981, 4.419, 
  14600.861, 1.6, 266.653, 8.2, 8.5, 19.1, 55.182, 1.6, 74.08, 0.756}, 
 {"DOM", "North America", "Dominican Republic", "2020-03-29", 859., 140., 
  93.857, 39., 11., 5.143, 79.186, 12.906, 8.652, 3.595, 1.014, 0.474, 1.9, 
  "", "", "", "", "", "", "", "", 366., 2956., 0.272, 0.034, 310., 0.029, 
  0.303, 3.3, "samples tested", "", "", "", "", "", "", "", "", "", 92.59, 
  1.0847904*^7, 222.873, 27.6, 6.981, 4.419, 14600.861, 1.6, 266.653, 8.2, 
  8.5, 19.1, 55.182, 1.6, 74.08, 0.756}, {"DOM", "North America", 
  "Dominican Republic", "2020-03-30", 901., 42., 93.714, 42., 3., 5.571, 
  83.058, 3.872, 8.639, 3.872, 0.277, 0.514, 1.84, "", "", "", "", "", "", 
  "", "", 299., 3255., 0.3, 0.028, 326., 0.03, 0.287, 3.5, "samples tested", 
  "", "", "", "", "", "", "", "", "", 92.59, 1.0847904*^7, 222.873, 27.6, 
  6.981, 4.419, 14600.861, 1.6, 266.653, 8.2, 8.5, 19.1, 55.182, 1.6, 74.08, 
  0.756}, {"DOM", "North America", "Dominican Republic", "2020-03-31", 1109., 
  208., 113.857, 51., 9., 6.429, 102.232, 19.174, 10.496, 4.701, 0.83, 0.593, 
  1.8, "", "", "", "", "", "", "", "", 447., 3702., 0.341, 0.041, 371., 
  0.034, 0.307, 3.3, "samples tested", "", "", "", "", "", "", "", "", "", 
  92.59, 1.0847904*^7, 222.873, 27.6, 6.981, 4.419, 14600.861, 1.6, 266.653, 
  8.2, 8.5, 19.1, 55.182, 1.6, 74.08, 0.756}, 
 {"DOM", "North America", "Dominican Republic", "2020-04-01", 1284., 175., 
  127.429, 57., 6., 6.714, 118.364, 16.132, 11.747, 5.254, 0.553, 0.619, 
  1.73, "", "", "", "", "", "", "", "", 316., 4018., 0.37, 0.029, 367., 
  0.034, 0.347, 2.9, "samples tested", "", "", "", "", "", "", "", "", "", 
  92.59, 1.0847904*^7, 222.873, 27.6, 6.981, 4.419, 14600.861, 1.6, 266.653, 
  8.2, 8.5, 19.1, 55.182, 1.6, 74.08, 0.756}, 
 {"DOM", "North America", "Dominican Republic", "2020-04-02", 1380., 96., 
  127.429, 60., 3., 7.143, 127.214, 8.85, 11.747, 5.531, 0.277, 0.658, 1.65, 
  "", "", "", "", "", "", "", "", 182., 4200., 0.387, 0.017, 353., 0.033, 
  0.361, 2.8, "samples tested", "", "", "", "", "", "", "", "", "", 92.59, 
  1.0847904*^7, 222.873, 27.6, 6.981, 4.419, 14600.861, 1.6, 266.653, 8.2, 
  8.5, 19.1, 55.182, 1.6, 74.08, 0.756}, {"DOM", "North America", 
  "Dominican Republic", "2020-04-03", 1488., 108., 129.571, 68., 8., 6.857, 
  137.169, 9.956, 11.944, 6.268, 0.737, 0.632, 1.6, "", "", "", "", "", "", 
  "", "", 342., 4542., 0.419, 0.032, 341., 0.031, 0.38, 2.6, 
  "samples tested", "", "", "", "", "", "", "", "", "", 92.59, 1.0847904*^7, 
  222.873, 27.6, 6.981, 4.419, 14600.861, 1.6, 266.653, 8.2, 8.5, 19.1, 
  55.182, 1.6, 74.08, 0.756}, {"DOM", "North America", "Dominican Republic", 
  "2020-04-04", 1488., 0., 109.857, 68., 0., 5.714, 137.169, 0., 10.127, 
  6.268, 0., 0.527, 1.56, "", "", "", "", "", "", "", "", 641., 5183., 0.478, 
  0.059, 370., 0.034, 0.297, 3.4, "samples tested", "", "", "", "", "", "", 
  "", "", "", 92.59, 1.0847904*^7, 222.873, 27.6, 6.981, 4.419, 14600.861, 
  1.6, 266.653, 8.2, 8.5, 19.1, 55.182, 1.6, 74.08, 0.756}, 
 {"DOM", "North America", "Dominican Republic", "2020-04-05", 1745., 257., 
  126.571, 82., 14., 6.143, 160.861, 23.691, 11.668, 7.559, 1.291, 0.566, 
  1.54, "", "", "", "", "", "", "", "", 306., 5489., 0.506, 0.028, 362., 
  0.033, 0.35, 2.9, "samples tested", "", "", "", "", "", "", "", "", "", 
  92.59, 1.0847904*^7, 222.873, 27.6, 6.981, 4.419, 14600.861, 1.6, 266.653, 
  8.2, 8.5, 19.1, 55.182, 1.6, 74.08, 0.756}, 
 {"DOM", "North America", "Dominican Republic", "2020-04-06", 1828., 83., 
  132.429, 86., 4., 6.286, 168.512, 7.651, 12.208, 7.928, 0.369, 0.579, 1.52, 
  "", "", "", "", "", "", "", "", 331., 5820., 0.537, 0.031, 366., 0.034, 
  0.362, 2.8, "samples tested", "", "", "", "", "", "", "", "", "", 92.59, 
  1.0847904*^7, 222.873, 27.6, 6.981, 4.419, 14600.861, 1.6, 266.653, 8.2, 
  8.5, 19.1, 55.182, 1.6, 74.08, 0.756}, {"DOM", "North America", 
  "Dominican Republic", "2020-04-07", 1956., 128., 121., 98., 12., 6.714, 
  180.311, 11.8, 11.154, 9.034, 1.106, 0.619, 1.5, "", "", "", "", "", "", 
  "", "", 538., 6358., 0.586, 0.05, 379., 0.035, 0.319, 3.1, 
  "samples tested", "", "", "", "", "", "", "", "", "", 92.59, 1.0847904*^7, 
  222.873, 27.6, 6.981, 4.419, 14600.861, 1.6, 266.653, 8.2, 8.5, 19.1, 
  55.182, 1.6, 74.08, 0.756}, {"DOM", "North America", "Dominican Republic", 
  "2020-04-08", 2111., 155., 118.143, 108., 10., 7.286, 194.6, 14.288, 
  10.891, 9.956, 0.922, 0.672, 1.49, "", "", "", "", "", "", "", "", 793., 
  7151., 0.659, 0.073, 448., 0.041, 0.264, 3.8, "samples tested", "", "", "", 
  "", "", "", "", "", "", 92.59, 1.0847904*^7, 222.873, 27.6, 6.981, 4.419, 
  14600.861, 1.6, 266.653, 8.2, 8.5, 19.1, 55.182, 1.6, 74.08, 0.756}, 
 {"DOM", "North America", "Dominican Republic", "2020-04-09", 2349., 238., 
  138.429, 118., 10., 8.286, 216.54, 21.94, 12.761, 10.878, 0.922, 0.764, 
  1.48, "", "", "", "", "", "", "", "", 785., 7936., 0.732, 0.072, 534., 
  0.049, 0.259, 3.9, "samples tested", "", "", "", "", "", "", "", "", "", 
  92.59, 1.0847904*^7, 222.873, 27.6, 6.981, 4.419, 14600.861, 1.6, 266.653, 
  8.2, 8.5, 19.1, 55.182, 1.6, 74.08, 0.756}, 
 {"DOM", "North America", "Dominican Republic", "2020-04-10", 2620., 271., 
  161.714, 126., 8., 8.286, 241.521, 24.982, 14.907, 11.615, 0.737, 0.764, 
  1.45, "", "", "", "", "", "", "", "", 533., 8469., 0.781, 0.049, 561., 
  0.052, 0.288, 3.5, "samples tested", "", "", "", "", "", "", "", "", "", 
  92.59, 1.0847904*^7, 222.873, 27.6, 6.981, 4.419, 14600.861, 1.6, 266.653, 
  8.2, 8.5, 19.1, 55.182, 1.6, 74.08, 0.756}, 
 {"DOM", "North America", "Dominican Republic", "2020-04-11", 2759., 139., 
  181.571, 135., 9., 9.571, 254.335, 12.814, 16.738, 12.445, 0.83, 0.882, 
  1.42, "", "", "", "", "", "", "", "", 806., 9275., 0.855, 0.074, 585., 
  0.054, 0.31, 3.2, "samples tested", "", "", "", "", "", "", "", "", "", 
  92.59, 1.0847904*^7, 222.873, 27.6, 6.981, 4.419, 14600.861, 1.6, 266.653, 
  8.2, 8.5, 19.1, 55.182, 1.6, 74.08, 0.756}, 
 {"DOM", "North America", "Dominican Republic", "2020-04-12", 2967., 208., 
  174.571, 173., 38., 13., 273.509, 19.174, 16.093, 15.948, 3.503, 1.198, 
  1.39, "", "", "", "", "", "", "", "", 800., 10075., 0.929, 0.074, 655., 
  0.06, 0.267, 3.8, "samples tested", "", "", "", "", "", "", "", "", "", 
  92.59, 1.0847904*^7, 222.873, 27.6, 6.981, 4.419, 14600.861, 1.6, 266.653, 
  8.2, 8.5, 19.1, 55.182, 1.6, 74.08, 0.756}, 
 {"DOM", "North America", "Dominican Republic", "2020-04-13", 3167., 200., 
  191.286, 177., 4., 13., 291.946, 18.437, 17.633, 16.317, 0.369, 1.198, 
  1.37, "", "", "", "", "", "", "", "", 373., 10448., 0.963, 0.034, 661., 
  0.061, 0.289, 3.5, "samples tested", "", "", "", "", "", "", "", "", "", 
  92.59, 1.0847904*^7, 222.873, 27.6, 6.981, 4.419, 14600.861, 1.6, 266.653, 
  8.2, 8.5, 19.1, 55.182, 1.6, 74.08, 0.756}, 
 {"DOM", "North America", "Dominican Republic", "2020-04-14", 3286., 119., 
  190., 183., 6., 12.143, 302.916, 10.97, 17.515, 16.87, 0.553, 1.119, 1.35, 
  "", "", "", "", "", "", "", "", 1293., 11741., 1.082, 0.119, 769., 0.071, 
  0.247, 4., "samples tested", "", "", "", "", "", "", "", "", "", 92.59, 
  1.0847904*^7, 222.873, 27.6, 6.981, 4.419, 14600.861, 1.6, 266.653, 8.2, 
  8.5, 19.1, 55.182, 1.6, 74.08, 0.756}, {"DOM", "North America", 
  "Dominican Republic", "2020-04-15", 3614., 328., 214.714, 189., 6., 11.571, 
  333.152, 30.236, 19.793, 17.423, 0.553, 1.067, 1.34, "", "", "", "", "", 
  "", "", "", 488., 12229., 1.127, 0.045, 725., 0.067, 0.296, 3.4, 
  "samples tested", "", "", "", "", "", "", "", "", "", 92.59, 1.0847904*^7, 
  222.873, 27.6, 6.981, 4.419, 14600.861, 1.6, 266.653, 8.2, 8.5, 19.1, 
  55.182, 1.6, 74.08, 0.756}, {"DOM", "North America", "Dominican Republic", 
  "2020-04-16", 3755., 141., 200.857, 196., 7., 11.143, 346.15, 12.998, 
  18.516, 18.068, 0.645, 1.027, 1.32, "", "", "", "", "", "", "", "", 1053., 
  13282., 1.224, 0.097, 764., 0.07, 0.263, 3.8, "samples tested", "", "", "", 
  "", "", "", "", "", "", 92.59, 1.0847904*^7, 222.873, 27.6, 6.981, 4.419, 
  14600.861, 1.6, 266.653, 8.2, 8.5, 19.1, 55.182, 1.6, 74.08, 0.756}, 
 {"DOM", "North America", "Dominican Republic", "2020-04-17", 4126., 371., 
  215.143, 200., 4., 10.571, 380.35, 34.2, 19.833, 18.437, 0.369, 0.975, 1.3, 
  "", "", "", "", "", "", "", "", 1091., 14373., 1.325, 0.101, 843., 0.078, 
  0.255, 3.9, "samples tested", "", "", "", "", "", "", "", "", "", 92.59, 
  1.0847904*^7, 222.873, 27.6, 6.981, 4.419, 14600.861, 1.6, 266.653, 8.2, 
  8.5, 19.1, 55.182, 1.6, 74.08, 0.756}, {"DOM", "North America", 
  "Dominican Republic", "2020-04-18", 4335., 209., 225.143, 217., 17., 
  11.714, 399.616, 19.266, 20.755, 20.004, 1.567, 1.08, 1.28, "", "", "", "", 
  "", "", "", "", 1210., 15583., 1.436, 0.112, 901., 0.083, 0.25, 4., 
  "samples tested", "", "", "", "", "", "", "", "", "", 96.3, 1.0847904*^7, 
  222.873, 27.6, 6.981, 4.419, 14600.861, 1.6, 266.653, 8.2, 8.5, 19.1, 
  55.182, 1.6, 74.08, 0.756}, {"DOM", "North America", "Dominican Republic", 
  "2020-04-19", 4680., 345., 244.714, 226., 9., 7.571, 431.42, 31.803, 
  22.559, 20.834, 0.83, 0.698, 1.25, "", "", "", "", "", "", "", "", 1099., 
  16682., 1.538, 0.101, 944., 0.087, 0.259, 3.9, "samples tested", "", "", 
  "", "", "", "", "", "", "", 96.3, 1.0847904*^7, 222.873, 27.6, 6.981, 
  4.419, 14600.861, 1.6, 266.653, 8.2, 8.5, 19.1, 55.182, 1.6, 74.08, 0.756}, 
 {"DOM", "North America", "Dominican Republic", "2020-04-20", 4964., 284., 
  256.714, 235., 9., 8.286, 457.6, 26.18, 23.665, 21.663, 0.83, 0.764, 1.22, 
  "", "", "", "", "", "", "", "", 291., 16973., 1.565, 0.027, 932., 0.086, 
  0.275, 3.6, "samples tested", "", "", "", "", "", "", "", "", "", 96.3, 
  1.0847904*^7, 222.873, 27.6, 6.981, 4.419, 14600.861, 1.6, 266.653, 8.2, 
  8.5, 19.1, 55.182, 1.6, 74.08, 0.756}, {"DOM", "North America", 
  "Dominican Republic", "2020-04-21", 5044., 80., 251.143, 245., 10., 8.857, 
  464.975, 7.375, 23.151, 22.585, 0.922, 0.816, 1.19, "", "", "", "", "", "", 
  "", "", 1288., 18261., 1.683, 0.119, 931., 0.086, 0.27, 3.7, 
  "samples tested", "", "", "", "", "", "", "", "", "", 96.3, 1.0847904*^7, 
  222.873, 27.6, 6.981, 4.419, 14600.861, 1.6, 266.653, 8.2, 8.5, 19.1, 
  55.182, 1.6, 74.08, 0.756}, {"DOM", "North America", "Dominican Republic", 
  "2020-04-22", 5300., 256., 240.857, 260., 15., 10.143, 488.574, 23.599, 
  22.203, 23.968, 1.383, 0.935, 1.17, "", "", "", "", "", "", "", "", 1019., 
  19280., 1.777, 0.094, 1007., 0.093, 0.239, 4.2, "samples tested", "", "", 
  "", "", "", "", "", "", "", 96.3, 1.0847904*^7, 222.873, 27.6, 6.981, 
  4.419, 14600.861, 1.6, 266.653, 8.2, 8.5, 19.1, 55.182, 1.6, 74.08, 0.756}, 
 {"DOM", "North America", "Dominican Republic", "2020-04-23", 5543., 243., 
  255.429, 265., 5., 9.857, 510.974, 22.401, 23.546, 24.429, 0.461, 0.909, 
  1.15, "", "", "", "", "", "", "", "", 990., 20270., 1.869, 0.091, 998., 
  0.092, 0.256, 3.9, "samples tested", "", "", "", "", "", "", "", "", "", 
  96.3, 1.0847904*^7, 222.873, 27.6, 6.981, 4.419, 14600.861, 1.6, 266.653, 
  8.2, 8.5, 19.1, 55.182, 1.6, 74.08, 0.756}, 
 {"DOM", "North America", "Dominican Republic", "2020-04-24", 5749., 206., 
  231.857, 267., 2., 9.571, 529.964, 18.99, 21.373, 24.613, 0.184, 0.882, 
  1.13, "", "", "", "", "", "", "", "", 1014., 21284., 1.962, 0.093, 987., 
  0.091, 0.235, 4.3, "samples tested", "", "", "", "", "", "", "", "", "", 
  96.3, 1.0847904*^7, 222.873, 27.6, 6.981, 4.419, 14600.861, 1.6, 266.653, 
  8.2, 8.5, 19.1, 55.182, 1.6, 74.08, 0.756}, 
 {"DOM", "North America", "Dominican Republic", "2020-04-25", 5926., 177., 
  227.286, 273., 6., 8., 546.281, 16.317, 20.952, 25.166, 0.553, 0.737, 1.12, 
  "", "", "", "", "", "", "", "", 1214., 22498., 2.074, 0.112, 988., 0.091, 
  0.23, 4.3, "samples tested", "", "", "", "", "", "", "", "", "", 96.3, 
  1.0847904*^7, 222.873, 27.6, 6.981, 4.419, 14600.861, 1.6, 266.653, 8.2, 
  8.5, 19.1, 55.182, 1.6, 74.08, 0.756}, {"DOM", "North America", 
  "Dominican Republic", "2020-04-26", 6135., 209., 207.857, 278., 5., 7.429, 
  565.547, 19.266, 19.161, 25.627, 0.461, 0.685, 1.12, "", "", "", "", "", 
  "", "", "", 987., 23485., 2.165, 0.091, 972., 0.09, 0.214, 4.7, 
  "samples tested", "", "", "", "", "", "", "", "", "", 96.3, 1.0847904*^7, 
  222.873, 27.6, 6.981, 4.419, 14600.861, 1.6, 266.653, 8.2, 8.5, 19.1, 
  55.182, 1.6, 74.08, 0.756}, {"DOM", "North America", "Dominican Republic", 
  "2020-04-27", 6293., 158., 189.857, 282., 4., 6.714, 580.112, 14.565, 
  17.502, 25.996, 0.369, 0.619, 1.13, "", "", "", "", "", "", "", "", 494., 
  23979., 2.21, 0.046, 1001., 0.092, 0.19, 5.3, "samples tested", "", "", "", 
  "", "", "", "", "", "", 96.3, 1.0847904*^7, 222.873, 27.6, 6.981, 4.419, 
  14600.861, 1.6, 266.653, 8.2, 8.5, 19.1, 55.182, 1.6, 74.08, 0.756}, 
 {"DOM", "North America", "Dominican Republic", "2020-04-28", 6416., 123., 
  196., 286., 4., 5.857, 591.451, 11.339, 18.068, 26.365, 0.369, 0.54, 1.14, 
  "", "", "", "", "", "", "", "", 1389., 25368., 2.339, 0.128, 1015., 0.094, 
  0.193, 5.2, "samples tested", "", "", "", "", "", "", "", "", "", 100., 
  1.0847904*^7, 222.873, 27.6, 6.981, 4.419, 14600.861, 1.6, 266.653, 8.2, 
  8.5, 19.1, 55.182, 1.6, 74.08, 0.756}, {"DOM", "North America", 
  "Dominican Republic", "2020-04-29", 6652., 236., 193.143, 293., 7., 4.714, 
  613.206, 21.755, 17.805, 27.01, 0.645, 0.435, 1.15, "", "", "", "", "", "", 
  "", "", 1613., 26981., 2.487, 0.149, 1100., 0.101, 0.176, 5.7, 
  "samples tested", "", "", "", "", "", "", "", "", "", 100., 1.0847904*^7, 
  222.873, 27.6, 6.981, 4.419, 14600.861, 1.6, 266.653, 8.2, 8.5, 19.1, 
  55.182, 1.6, 74.08, 0.756}, {"DOM", "North America", "Dominican Republic", 
  "2020-04-30", 6972., 320., 204.143, 301., 8., 5.143, 642.705, 29.499, 
  18.819, 27.747, 0.737, 0.474, 1.17, "", "", "", "", "", "", "", "", 1465., 
  28446., 2.622, 0.135, 1168., 0.108, 0.175, 5.7, "samples tested", "", "", 
  "", "", "", "", "", "", "", 100., 1.0847904*^7, 222.873, 27.6, 6.981, 
  4.419, 14600.861, 1.6, 266.653, 8.2, 8.5, 19.1, 55.182, 1.6, 74.08, 0.756}, 
 {"DOM", "North America", "Dominican Republic", "2020-05-01", 7288., 316., 
  219.857, 313., 12., 6.571, 671.835, 29.13, 20.267, 28.854, 1.106, 0.606, 
  1.18, "", "", "", "", "", "", "", "", 1656., 30102., 2.775, 0.153, 1260., 
  0.116, 0.174, 5.7, "samples tested", "", "", "", "", "", "", "", "", "", 
  100., 1.0847904*^7, 222.873, 27.6, 6.981, 4.419, 14600.861, 1.6, 266.653, 
  8.2, 8.5, 19.1, 55.182, 1.6, 74.08, 0.756}, 
 {"DOM", "North America", "Dominican Republic", "2020-05-02", 7578., 290., 
  236., 326., 13., 7.571, 698.568, 26.733, 21.755, 30.052, 1.198, 0.698, 
  1.18, "", "", "", "", "", "", "", "", 1923., 32025., 2.952, 0.177, 1361., 
  0.125, 0.173, 5.8, "samples tested", "", "", "", "", "", "", "", "", "", 
  100., 1.0847904*^7, 222.873, 27.6, 6.981, 4.419, 14600.861, 1.6, 266.653, 
  8.2, 8.5, 19.1, 55.182, 1.6, 74.08, 0.756}, 
 {"DOM", "North America", "Dominican Republic", "2020-05-03", 7954., 376., 
  259.857, 333., 7., 7.857, 733.229, 34.661, 23.955, 30.697, 0.645, 0.724, 
  1.18, "", "", "", "", "", "", "", "", 1352., 33377., 3.077, 0.125, 1413., 
  0.13, 0.184, 5.4, "samples tested", "", "", "", "", "", "", "", "", "", 
  100., 1.0847904*^7, 222.873, 27.6, 6.981, 4.419, 14600.861, 1.6, 266.653, 
  8.2, 8.5, 19.1, 55.182, 1.6, 74.08, 0.756}, 
 {"DOM", "North America", "Dominican Republic", "2020-05-04", 8235., 281., 
  277.429, 346., 13., 9.143, 759.133, 25.904, 25.574, 31.896, 1.198, 0.843, 
  1.17, "", "", "", "", "", "", "", "", 959., 34336., 3.165, 0.088, 1480., 
  0.136, 0.187, 5.3, "samples tested", "", "", "", "", "", "", "", "", "", 
  100., 1.0847904*^7, 222.873, 27.6, 6.981, 4.419, 14600.861, 1.6, 266.653, 
  8.2, 8.5, 19.1, 55.182, 1.6, 74.08, 0.756}, 
 {"DOM", "North America", "Dominican Republic", "2020-05-05", 8480., 245., 
  294.857, 354., 8., 9.714, 781.718, 22.585, 27.181, 32.633, 0.737, 0.895, 
  1.17, "", "", "", "", "", "", "", "", 1004., 35340., 3.258, 0.093, 1425., 
  0.131, 0.207, 4.8, "samples tested", "", "", "", "", "", "", "", "", "", 
  100., 1.0847904*^7, 222.873, 27.6, 6.981, 4.419, 14600.861, 1.6, 266.653, 
  8.2, 8.5, 19.1, 55.182, 1.6, 74.08, 0.756}, 
 {"DOM", "North America", "Dominican Republic", "2020-05-06", 8807., 327., 
  307.857, 362., 8., 9.857, 811.862, 30.144, 28.379, 33.371, 0.737, 0.909, 
  1.16, "", "", "", "", "", "", "", "", 1619., 36959., 3.407, 0.149, 1425., 
  0.131, 0.216, 4.6, "samples tested", "", "", "", "", "", "", "", "", "", 
  100., 1.0847904*^7, 222.873, 27.6, 6.981, 4.419, 14600.861, 1.6, 266.653, 
  8.2, 8.5, 19.1, 55.182, 1.6, 74.08, 0.756}, 
 {"DOM", "North America", "Dominican Republic", "2020-05-07", 9095., 288., 
  303.286, 373., 11., 10.286, 838.411, 26.549, 27.958, 34.385, 1.014, 0.948, 
  1.16, "", "", "", "", "", "", "", "", 1584., 38543., 3.553, 0.146, 1442., 
  0.133, 0.21, 4.8, "samples tested", "", "", "", "", "", "", "", "", "", 
  100., 1.0847904*^7, 222.873, 27.6, 6.981, 4.419, 14600.861, 1.6, 266.653, 
  8.2, 8.5, 19.1, 55.182, 1.6, 74.08, 0.756}, 
 {"DOM", "North America", "Dominican Republic", "2020-05-08", 9376., 281., 
  298.286, 380., 7., 9.571, 864.314, 25.904, 27.497, 35.03, 0.645, 0.882, 
  1.15, "", "", "", "", "", "", "", "", 2048., 40591., 3.742, 0.189, 1498., 
  0.138, 0.199, 5., "samples tested", "", "", "", "", "", "", "", "", "", 
  100., 1.0847904*^7, 222.873, 27.6, 6.981, 4.419, 14600.861, 1.6, 266.653, 
  8.2, 8.5, 19.1, 55.182, 1.6, 74.08, 0.756}, 
 {"DOM", "North America", "Dominican Republic", "2020-05-09", 9882., 506., 
  329.143, 385., 5., 8.429, 910.959, 46.645, 30.342, 35.491, 0.461, 0.777, 
  1.15, "", "", "", "", "", "", "", "", 2024., 42615., 3.928, 0.187, 1513., 
  0.139, 0.218, 4.6, "samples tested", "", "", "", "", "", "", "", "", "", 
  100., 1.0847904*^7, 222.873, 27.6, 6.981, 4.419, 14600.861, 1.6, 266.653, 
  8.2, 8.5, 19.1, 55.182, 1.6, 74.08, 0.756}, 
 {"DOM", "North America", "Dominican Republic", "2020-05-10", 10347., 465., 
  341.857, 388., 3., 7.857, 953.825, 42.865, 31.514, 35.767, 0.277, 0.724, 
  1.14, "", "", "", "", "", "", "", "", 1672., 44287., 4.083, 0.154, 1559., 
  0.144, 0.219, 4.6, "samples tested", "", "", "", "", "", "", "", "", "", 
  100., 1.0847904*^7, 222.873, 27.6, 6.981, 4.419, 14600.861, 1.6, 266.653, 
  8.2, 8.5, 19.1, 55.182, 1.6, 74.08, 0.756}, 
 {"DOM", "North America", "Dominican Republic", "2020-05-11", 10634., 287., 
  342.714, 393., 5., 6.714, 980.282, 26.457, 31.593, 36.228, 0.461, 0.619, 
  1.12, "", "", "", "", "", "", "", "", 1038., 45325., 4.178, 0.096, 1570., 
  0.145, 0.218, 4.6, "samples tested", "", "", "", "", "", "", "", "", "", 
  100., 1.0847904*^7, 222.873, 27.6, 6.981, 4.419, 14600.861, 1.6, 266.653, 
  8.2, 8.5, 19.1, 55.182, 1.6, 74.08, 0.756}, 
 {"DOM", "North America", "Dominican Republic", "2020-05-12", 10900., 266., 
  345.714, 402., 9., 6.857, 1004.802, 24.521, 31.869, 37.058, 0.83, 0.632, 
  1.1, "", "", "", "", "", "", "", "", 1792., 47117., 4.343, 0.165, 1682., 
  0.155, 0.206, 4.9, "samples tested", "", "", "", "", "", "", "", "", "", 
  100., 1.0847904*^7, 222.873, 27.6, 6.981, 4.419, 14600.861, 1.6, 266.653, 
  8.2, 8.5, 19.1, 55.182, 1.6, 74.08, 0.756}, 
 {"DOM", "North America", "Dominican Republic", "2020-05-13", 11196., 296., 
  341.286, 409., 7., 6.714, 1032.089, 27.286, 31.461, 37.703, 0.645, 0.619, 
  1.09, "", "", "", "", "", "", "", "", 746., 47863., 4.412, 0.069, 1558., 
  0.144, 0.219, 4.6, "samples tested", "", "", "", "", "", "", "", "", "", 
  100., 1.0847904*^7, 222.873, 27.6, 6.981, 4.419, 14600.861, 1.6, 266.653, 
  8.2, 8.5, 19.1, 55.182, 1.6, 74.08, 0.756}, 
 {"DOM", "North America", "Dominican Republic", "2020-05-14", 11320., 124., 
  317.857, 422., 13., 7., 1043.52, 11.431, 29.301, 38.902, 1.198, 0.645, 
  1.08, "", "", "", "", "", "", "", "", 2245., 50108., 4.619, 0.207, 1652., 
  0.152, 0.192, 5.2, "samples tested", "", "", "", "", "", "", "", "", "", 
  100., 1.0847904*^7, 222.873, 27.6, 6.981, 4.419, 14600.861, 1.6, 266.653, 
  8.2, 8.5, 19.1, 55.182, 1.6, 74.08, 0.756}, 
 {"DOM", "North America", "Dominican Republic", "2020-05-15", 11739., 419., 
  337.571, 424., 2., 6.286, 1082.145, 38.625, 31.119, 39.086, 0.184, 0.579, 
  1.08, "", "", "", "", "", "", "", "", 2251., 52359., 4.827, 0.208, 1681., 
  0.155, 0.201, 5., "samples tested", "", "", "", "", "", "", "", "", "", 
  100., 1.0847904*^7, 222.873, 27.6, 6.981, 4.419, 14600.861, 1.6, 266.653, 
  8.2, 8.5, 19.1, 55.182, 1.6, 74.08, 0.756}, 
 {"DOM", "North America", "Dominican Republic", "2020-05-16", 12110., 371., 
  318.286, 428., 4., 6.143, 1116.345, 34.2, 29.341, 39.455, 0.369, 0.566, 
  1.08, "", "", "", "", "", "", "", "", 921., 53280., 4.912, 0.085, 1524., 
  0.14, 0.209, 4.8, "samples tested", "", "", "", "", "", "", "", "", "", 
  100., 1.0847904*^7, 222.873, 27.6, 6.981, 4.419, 14600.861, 1.6, 266.653, 
  8.2, 8.5, 19.1, 55.182, 1.6, 74.08, 0.756}, 
 {"DOM", "North America", "Dominican Republic", "2020-05-17", 12314., 204., 
  281., 428., 0., 5.714, 1135.15, 18.805, 25.904, 39.455, 0., 0.527, 1.08, 
  "", "", "", "", "", "", "", "", 2189., 55469., 5.113, 0.202, 1597., 0.147, 
  0.176, 5.7, "samples tested", "", "", "", "", "", "", "", "", "", 100., 
  1.0847904*^7, 222.873, 27.6, 6.981, 4.419, 14600.861, 1.6, 266.653, 8.2, 
  8.5, 19.1, 55.182, 1.6, 74.08, 0.756}, {"DOM", "North America", 
  "Dominican Republic", "2020-05-18", 12725., 411., 298.714, 434., 6., 5.857, 
  1173.038, 37.888, 27.537, 40.008, 0.553, 0.54, 1.09, "", "", "", "", "", 
  "", "", "", 2888., 58357., 5.38, 0.266, 1862., 0.172, 0.16, 6.2, 
  "samples tested", "", "", "", "", "", "", "", "", "", 96.3, 1.0847904*^7, 
  222.873, 27.6, 6.981, 4.419, 14600.861, 1.6, 266.653, 8.2, 8.5, 19.1, 
  55.182, 1.6, 74.08, 0.756}, {"DOM", "North America", "Dominican Republic", 
  "2020-05-19", 13223., 498., 331.857, 441., 7., 5.571, 1218.945, 45.907, 
  30.592, 40.653, 0.645, 0.514, 1.09, "", "", "", "", "", "", "", "", 1619., 
  59976., 5.529, 0.149, 1837., 0.169, 0.181, 5.5, "samples tested", "", "", 
  "", "", "", "", "", "", "", 96.3, 1.0847904*^7, 222.873, 27.6, 6.981, 
  4.419, 14600.861, 1.6, 266.653, 8.2, 8.5, 19.1, 55.182, 1.6, 74.08, 0.756}, 
 {"DOM", "North America", "Dominican Republic", "2020-05-20", 13477., 254., 
  325.857, 446., 5., 5.286, 1242.36, 23.415, 30.039, 41.114, 0.461, 0.487, 
  1.07, "", "", "", "", "", "", "", "", 1354., 61330., 5.654, 0.125, 1924., 
  0.177, 0.169, 5.9, "samples tested", "", "", "", "", "", "", "", "", "", 
  87.04, 1.0847904*^7, 222.873, 27.6, 6.981, 4.419, 14600.861, 1.6, 266.653, 
  8.2, 8.5, 19.1, 55.182, 1.6, 74.08, 0.756}, 
 {"DOM", "North America", "Dominican Republic", "2020-05-21", 13657., 180., 
  333.857, 448., 2., 3.714, 1258.953, 16.593, 30.776, 41.298, 0.184, 0.342, 
  1.06, "", "", "", "", "", "", "", "", 2189., 63519., 5.855, 0.202, 1916., 
  0.177, 0.174, 5.7, "samples tested", "", "", "", "", "", "", "", "", "", 
  87.04, 1.0847904*^7, 222.873, 27.6, 6.981, 4.419, 14600.861, 1.6, 266.653, 
  8.2, 8.5, 19.1, 55.182, 1.6, 74.08, 0.756}, 
 {"DOM", "North America", "Dominican Republic", "2020-05-22", 13989., 332., 
  321.429, 456., 8., 4.571, 1289.558, 30.605, 29.63, 42.036, 0.737, 0.421, 
  1.06, "", "", "", "", "", "", "", "", 1836., 65355., 6.025, 0.169, 1857., 
  0.171, 0.173, 5.8, "samples tested", "", "", "", "", "", "", "", "", "", 
  87.04, 1.0847904*^7, 222.873, 27.6, 6.981, 4.419, 14600.861, 1.6, 266.653, 
  8.2, 8.5, 19.1, 55.182, 1.6, 74.08, 0.756}, 
 {"DOM", "North America", "Dominican Republic", "2020-05-23", 14422., 433., 
  330.286, 458., 2., 4.286, 1329.473, 39.916, 30.447, 42.22, 0.184, 0.395, 
  1.06, "", "", "", "", "", "", "", "", 2585., 67940., 6.263, 0.238, 2094., 
  0.193, 0.158, 6.3, "samples tested", "", "", "", "", "", "", "", "", "", 
  87.04, 1.0847904*^7, 222.873, 27.6, 6.981, 4.419, 14600.861, 1.6, 266.653, 
  8.2, 8.5, 19.1, 55.182, 1.6, 74.08, 0.756}, 
 {"DOM", "North America", "Dominican Republic", "2020-05-24", 14801., 379., 
  355.286, 458., 0., 4.286, 1364.411, 34.938, 32.752, 42.22, 0., 0.395, 1.06, 
  "", "", "", "", "", "", "", "", 1668., 69608., 6.417, 0.154, 2020., 0.186, 
  0.176, 5.7, "samples tested", "", "", "", "", "", "", "", "", "", 87.04, 
  1.0847904*^7, 222.873, 27.6, 6.981, 4.419, 14600.861, 1.6, 266.653, 8.2, 
  8.5, 19.1, 55.182, 1.6, 74.08, 0.756}, {"DOM", "North America", 
  "Dominican Republic", "2020-05-25", 15073., 272., 335.429, 460., 2., 3.714, 
  1389.485, 25.074, 30.921, 42.405, 0.184, 0.342, 1.06, "", "", "", "", "", 
  "", "", "", 1364., 70972., 6.542, 0.126, 1802., 0.166, 0.186, 5.4, 
  "samples tested", "", "", "", "", "", "", "", "", "", 87.04, 1.0847904*^7, 
  222.873, 27.6, 6.981, 4.419, 14600.861, 1.6, 266.653, 8.2, 8.5, 19.1, 
  55.182, 1.6, 74.08, 0.756}, {"DOM", "North America", "Dominican Republic", 
  "2020-05-26", 15264., 191., 291.571, 468., 8., 3.857, 1407.092, 17.607, 
  26.878, 43.142, 0.737, 0.356, 1.07, "", "", "", "", "", "", "", "", 2149., 
  73121., 6.741, 0.198, 1878., 0.173, 0.155, 6.4, "samples tested", "", "", 
  "", "", "", "", "", "", "", 87.04, 1.0847904*^7, 222.873, 27.6, 6.981, 
  4.419, 14600.861, 1.6, 266.653, 8.2, 8.5, 19.1, 55.182, 1.6, 74.08, 0.756}, 
 {"DOM", "North America", "Dominican Republic", "2020-05-27", 15723., 459., 
  320.857, 474., 6., 4., 1449.404, 42.312, 29.578, 43.695, 0.553, 0.369, 
  1.07, "", "", "", "", "", "", "", "", 1491., 74612., 6.878, 0.137, 1897., 
  0.175, 0.169, 5.9, "samples tested", "", "", "", "", "", "", "", "", "", 
  87.04, 1.0847904*^7, 222.873, 27.6, 6.981, 4.419, 14600.861, 1.6, 266.653, 
  8.2, 8.5, 19.1, 55.182, 1.6, 74.08, 0.756}, 
 {"DOM", "North America", "Dominican Republic", "2020-05-28", 16068., 345., 
  344.429, 485., 11., 5.286, 1481.208, 31.803, 31.751, 44.709, 1.014, 0.487, 
  1.07, "", "", "", "", "", "", "", "", 2318., 76930., 7.092, 0.214, 1916., 
  0.177, 0.18, 5.6, "samples tested", "", "", "", "", "", "", "", "", "", 
  87.04, 1.0847904*^7, 222.873, 27.6, 6.981, 4.419, 14600.861, 1.6, 266.653, 
  8.2, 8.5, 19.1, 55.182, 1.6, 74.08, 0.756}, 
 {"DOM", "North America", "Dominican Republic", "2020-05-29", 16531., 463., 
  363.143, 488., 3., 4.571, 1523.889, 42.681, 33.476, 44.986, 0.277, 0.421, 
  1.07, "", "", "", "", "", "", "", "", 2242., 79172., 7.298, 0.207, 1974., 
  0.182, 0.184, 5.4, "samples tested", "", "", "", "", "", "", "", "", "", 
  87.04, 1.0847904*^7, 222.873, 27.6, 6.981, 4.419, 14600.861, 1.6, 266.653, 
  8.2, 8.5, 19.1, 55.182, 1.6, 74.08, 0.756}, 
 {"DOM", "North America", "Dominican Republic", "2020-05-30", 16908., 377., 
  355.143, 498., 10., 5.714, 1558.642, 34.753, 32.738, 45.907, 0.922, 0.527, 
  1.06, "", "", "", "", "", "", "", "", 2475., 81647., 7.527, 0.228, 1958., 
  0.18, 0.181, 5.5, "samples tested", "", "", "", "", "", "", "", "", "", 
  87.04, 1.0847904*^7, 222.873, 27.6, 6.981, 4.419, 14600.861, 1.6, 266.653, 
  8.2, 8.5, 19.1, 55.182, 1.6, 74.08, 0.756}, 
 {"DOM", "North America", "Dominican Republic", "2020-05-31", 17285., 377., 
  354.857, 502., 4., 6.286, 1593.395, 34.753, 32.712, 46.276, 0.369, 0.579, 
  1.06, "", "", "", "", "", "", "", "", 1797., 83444., 7.692, 0.166, 1977., 
  0.182, 0.179, 5.6, "samples tested", "", "", "", "", "", "", "", "", "", 
  87.04, 1.0847904*^7, 222.873, 27.6, 6.981, 4.419, 14600.861, 1.6, 266.653, 
  8.2, 8.5, 19.1, 55.182, 1.6, 74.08, 0.756}, 
 {"DOM", "North America", "Dominican Republic", "2020-06-01", 17572., 287., 
  357., 502., 0., 6., 1619.852, 26.457, 32.91, 46.276, 0., 0.553, 1.06, "", 
  "", "", "", "", "", "", "", 1194., 84638., 7.802, 0.11, 1952., 0.18, 0.183, 
  5.5, "samples tested", "", "", "", "", "", "", "", "", "", 87.04, 
  1.0847904*^7, 222.873, 27.6, 6.981, 4.419, 14600.861, 1.6, 266.653, 8.2, 
  8.5, 19.1, 55.182, 1.6, 74.08, 0.756}, {"DOM", "North America", 
  "Dominican Republic", "2020-06-02", 17752., 180., 355.429, 515., 13., 
  6.714, 1636.445, 16.593, 32.765, 47.475, 1.198, 0.619, 1.06, "", "", "", 
  "", "", "", "", "", 1647., 86285., 7.954, 0.152, 1881., 0.173, 0.189, 5.3, 
  "samples tested", "", "", "", "", "", "", "", "", "", 87.04, 1.0847904*^7, 
  222.873, 27.6, 6.981, 4.419, 14600.861, 1.6, 266.653, 8.2, 8.5, 19.1, 
  55.182, 1.6, 74.08, 0.756}, {"DOM", "North America", "Dominican Republic", 
  "2020-06-03", 18040., 288., 331., 516., 1., 6., 1662.994, 26.549, 30.513, 
  47.567, 0.092, 0.553, 1.07, "", "", "", "", "", "", "", "", 1771., 88056., 
  8.117, 0.163, 1921., 0.177, 0.172, 5.8, "samples tested", "", "", "", "", 
  "", "", "", "", "", 87.04, 1.0847904*^7, 222.873, 27.6, 6.981, 4.419, 
  14600.861, 1.6, 266.653, 8.2, 8.5, 19.1, 55.182, 1.6, 74.08, 0.756}, 
 {"DOM", "North America", "Dominican Republic", "2020-06-04", 18319., 279., 
  321.571, 520., 4., 5., 1688.713, 25.719, 29.644, 47.936, 0.369, 0.461, 
  1.09, "", "", "", "", "", "", "", "", 2085., 90141., 8.31, 0.192, 1887., 
  0.174, 0.17, 5.9, "samples tested", "", "", "", "", "", "", "", "", "", 
  87.04, 1.0847904*^7, 222.873, 27.6, 6.981, 4.419, 14600.861, 1.6, 266.653, 
  8.2, 8.5, 19.1, 55.182, 1.6, 74.08, 0.756}, 
 {"DOM", "North America", "Dominican Republic", "2020-06-05", 18708., 389., 
  311., 525., 5., 5.286, 1724.573, 35.859, 28.669, 48.396, 0.461, 0.487, 1.1, 
  "", "", "", "", "", "", "", "", 2079., 92220., 8.501, 0.192, 1864., 0.172, 
  0.167, 6., "samples tested", "", "", "", "", "", "", "", "", "", 87.04, 
  1.0847904*^7, 222.873, 27.6, 6.981, 4.419, 14600.861, 1.6, 266.653, 8.2, 
  8.5, 19.1, 55.182, 1.6, 74.08, 0.756}, {"DOM", "North America", 
  "Dominican Republic", "2020-06-06", 19195., 487., 326.714, 536., 11., 
  5.429, 1769.466, 44.893, 30.118, 49.41, 1.014, 0.5, 1.12, "", "", "", "", 
  "", "", "", "", 2291., 94511., 8.712, 0.211, 1838., 0.169, 0.178, 5.6, 
  "samples tested", "", "", "", "", "", "", "", "", "", 87.04, 1.0847904*^7, 
  222.873, 27.6, 6.981, 4.419, 14600.861, 1.6, 266.653, 8.2, 8.5, 19.1, 
  55.182, 1.6, 74.08, 0.756}, {"DOM", "North America", "Dominican Republic", 
  "2020-06-07", 19600., 405., 330.714, 538., 2., 5.143, 1806.801, 37.334, 
  30.486, 49.595, 0.184, 0.474, 1.14, "", "", "", "", "", "", "", "", 2529., 
  97040., 8.946, 0.233, 1942., 0.179, 0.17, 5.9, "samples tested", "", "", 
  "", "", "", "", "", "", "", 87.04, 1.0847904*^7, 222.873, 27.6, 6.981, 
  4.419, 14600.861, 1.6, 266.653, 8.2, 8.5, 19.1, 55.182, 1.6, 74.08, 0.756}, 
 {"DOM", "North America", "Dominican Republic", "2020-06-08", 20126., 526., 
  364.857, 539., 1., 5.286, 1855.289, 48.489, 33.634, 49.687, 0.092, 0.487, 
  1.15, "", "", "", "", "", "", "", "", 1060., 98100., 9.043, 0.098, 1923., 
  0.177, 0.19, 5.3, "samples tested", "", "", "", "", "", "", "", "", "", 
  87.04, 1.0847904*^7, 222.873, 27.6, 6.981, 4.419, 14600.861, 1.6, 266.653, 
  8.2, 8.5, 19.1, 55.182, 1.6, 74.08, 0.756}, 
 {"DOM", "North America", "Dominican Republic", "2020-06-09", 20415., 289., 
  380.429, 544., 5., 4.143, 1881.93, 26.641, 35.069, 50.148, 0.461, 0.382, 
  1.15, "", "", "", "", "", "", "", "", 1935., 100035., 9.222, 0.178, 1964., 
  0.181, 0.194, 5.2, "samples tested", "", "", "", "", "", "", "", "", "", 
  87.04, 1.0847904*^7, 222.873, 27.6, 6.981, 4.419, 14600.861, 1.6, 266.653, 
  8.2, 8.5, 19.1, 55.182, 1.6, 74.08, 0.756}, 
 {"DOM", "North America", "Dominican Republic", "2020-06-10", 20808., 393., 
  395.429, 550., 6., 4.857, 1918.159, 36.228, 36.452, 50.701, 0.553, 0.448, 
  1.16, "", "", "", "", "", "", "", "", 2465., 102500., 9.449, 0.227, 2063., 
  0.19, 0.192, 5.2, "samples tested", "", "", "", "", "", "", "", "", "", 
  87.04, 1.0847904*^7, 222.873, 27.6, 6.981, 4.419, 14600.861, 1.6, 266.653, 
  8.2, 8.5, 19.1, 55.182, 1.6, 74.08, 0.756}, 
 {"DOM", "North America", "Dominican Republic", "2020-06-11", 21437., 629., 
  445.429, 561., 11., 5.857, 1976.142, 57.984, 41.061, 51.715, 1.014, 0.54, 
  1.17, "", "", "", "", "", "", "", "", 2516., 105016., 9.681, 0.232, 2125., 
  0.196, 0.21, 4.8, "samples tested", "", "", "", "", "", "", "", "", "", 
  87.04, 1.0847904*^7, 222.873, 27.6, 6.981, 4.419, 14600.861, 1.6, 266.653, 
  8.2, 8.5, 19.1, 55.182, 1.6, 74.08, 0.756}, 
 {"DOM", "North America", "Dominican Republic", "2020-06-12", 22008., 571., 
  471.429, 568., 7., 6.143, 2028.779, 52.637, 43.458, 52.36, 0.645, 0.566, 
  1.16, "", "", "", "", "", "", "", "", 2159., 107175., 9.88, 0.199, 2136., 
  0.197, 0.221, 4.5, "samples tested", "", "", "", "", "", "", "", "", "", 
  87.04, 1.0847904*^7, 222.873, 27.6, 6.981, 4.419, 14600.861, 1.6, 266.653, 
  8.2, 8.5, 19.1, 55.182, 1.6, 74.08, 0.756}, 
 {"DOM", "North America", "Dominican Republic", "2020-06-13", 22572., 564., 
  482.429, 577., 9., 5.857, 2080.771, 51.992, 44.472, 53.19, 0.83, 0.54, 
  1.15, "", "", "", "", "", "", "", "", 1847., 109022., 10.05, 0.17, 2073., 
  0.191, 0.233, 4.3, "samples tested", "", "", "", "", "", "", "", "", "", 
  87.04, 1.0847904*^7, 222.873, 27.6, 6.981, 4.419, 14600.861, 1.6, 266.653, 
  8.2, 8.5, 19.1, 55.182, 1.6, 74.08, 0.756}, 
 {"DOM", "North America", "Dominican Republic", "2020-06-14", 22962., 390., 
  480.286, 592., 15., 7.714, 2116.722, 35.952, 44.275, 54.573, 1.383, 0.711, 
  1.15, "", "", "", "", "", "", "", "", 1759., 110781., 10.212, 0.162, 1963., 
  0.181, 0.245, 4.1, "samples tested", "", "", "", "", "", "", "", "", "", 
  87.04, 1.0847904*^7, 222.873, 27.6, 6.981, 4.419, 14600.861, 1.6, 266.653, 
  8.2, 8.5, 19.1, 55.182, 1.6, 74.08, 0.756}, 
 {"DOM", "North America", "Dominican Republic", "2020-06-15", 23271., 309., 
  449.286, 605., 13., 9.429, 2145.207, 28.485, 41.417, 55.771, 1.198, 0.869, 
  1.15, "", "", "", "", "", "", "", "", 1822., 112603., 10.38, 0.168, 2072., 
  0.191, 0.217, 4.6, "samples tested", "", "", "", "", "", "", "", "", "", 
  87.04, 1.0847904*^7, 222.873, 27.6, 6.981, 4.419, 14600.861, 1.6, 266.653, 
  8.2, 8.5, 19.1, 55.182, 1.6, 74.08, 0.756}, 
 {"DOM", "North America", "Dominican Republic", "2020-06-16", 23686., 415., 
  467.286, 615., 10., 10.143, 2183.463, 38.256, 43.076, 56.693, 0.922, 0.935, 
  1.16, "", "", "", "", "", "", "", "", 1932., 114535., 10.558, 0.178, 2071., 
  0.191, 0.226, 4.4, "samples tested", "", "", "", "", "", "", "", "", "", 
  87.04, 1.0847904*^7, 222.873, 27.6, 6.981, 4.419, 14600.861, 1.6, 266.653, 
  8.2, 8.5, 19.1, 55.182, 1.6, 74.08, 0.756}, 
 {"DOM", "North America", "Dominican Republic", "2020-06-17", 24105., 419., 
  471., 633., 18., 11.857, 2222.088, 38.625, 43.419, 58.352, 1.659, 1.093, 
  1.17, "", "", "", "", "", "", "", "", 2584., 117119., 10.796, 0.238, 2088., 
  0.192, 0.226, 4.4, "samples tested", "", "", "", "", "", "", "", "", "", 
  87.04, 1.0847904*^7, 222.873, 27.6, 6.981, 4.419, 14600.861, 1.6, 266.653, 
  8.2, 8.5, 19.1, 55.182, 1.6, 74.08, 0.756}, 
 {"DOM", "North America", "Dominican Republic", "2020-06-18", 24645., 540., 
  458.286, 635., 2., 10.571, 2271.867, 49.779, 42.246, 58.537, 0.184, 0.975, 
  1.18, "", "", "", "", "", "", "", "", 2200., 119319., 10.999, 0.203, 2043., 
  0.188, 0.224, 4.5, "samples tested", "", "", "", "", "", "", "", "", "", 
  87.04, 1.0847904*^7, 222.873, 27.6, 6.981, 4.419, 14600.861, 1.6, 266.653, 
  8.2, 8.5, 19.1, 55.182, 1.6, 74.08, 0.756}, 
 {"DOM", "North America", "Dominican Republic", "2020-06-19", 25068., 423., 
  437.143, 647., 12., 11.286, 2310.861, 38.994, 40.297, 59.643, 1.106, 1.04, 
  1.19, "", "", "", "", "", "", "", "", 3327., 122646., 11.306, 0.307, 2210., 
  0.204, 0.198, 5.1, "samples tested", "", "", "", "", "", "", "", "", "", 
  87.04, 1.0847904*^7, 222.873, 27.6, 6.981, 4.419, 14600.861, 1.6, 266.653, 
  8.2, 8.5, 19.1, 55.182, 1.6, 74.08, 0.756}, 
 {"DOM", "North America", "Dominican Republic", "2020-06-20", 25778., 710., 
  458., 655., 8., 11.143, 2376.312, 65.45, 42.22, 60.38, 0.737, 1.027, 1.2, 
  "", "", "", "", "", "", "", "", 3222., 125868., 11.603, 0.297, 2407., 
  0.222, 0.19, 5.3, "samples tested", "", "", "", "", "", "", "", "", "", 
  87.04, 1.0847904*^7, 222.873, 27.6, 6.981, 4.419, 14600.861, 1.6, 266.653, 
  8.2, 8.5, 19.1, 55.182, 1.6, 74.08, 0.756}, 
 {"DOM", "North America", "Dominican Republic", "2020-06-21", 26677., 899., 
  530.714, 662., 7., 10., 2459.185, 82.873, 48.923, 61.026, 0.645, 0.922, 
  1.22, "", "", "", "", "", "", "", "", 2907., 128775., 11.871, 0.268, 2571., 
  0.237, 0.206, 4.8, "samples tested", "", "", "", "", "", "", "", "", "", 
  87.04, 1.0847904*^7, 222.873, 27.6, 6.981, 4.419, 14600.861, 1.6, 266.653, 
  8.2, 8.5, 19.1, 55.182, 1.6, 74.08, 0.756}, 
 {"DOM", "North America", "Dominican Republic", "2020-06-22", 27370., 693., 
  585.571, 669., 7., 9.143, 2523.068, 63.883, 53.98, 61.671, 0.645, 0.843, 
  1.22, "", "", "", "", "", "", "", "", 1970., 130745., 12.053, 0.182, 2592., 
  0.239, 0.226, 4.4, "samples tested", "", "", "", "", "", "", "", "", "", 
  87.04, 1.0847904*^7, 222.873, 27.6, 6.981, 4.419, 14600.861, 1.6, 266.653, 
  8.2, 8.5, 19.1, 55.182, 1.6, 74.08, 0.756}, 
 {"DOM", "North America", "Dominican Republic", "2020-06-23", 27936., 566., 
  607.143, 675., 6., 8.571, 2575.244, 52.176, 55.969, 62.224, 0.553, 0.79, 
  1.21, "", "", "", "", "", "", "", "", 2973., 133718., 12.327, 0.274, 2740., 
  0.253, 0.222, 4.5, "samples tested", "", "", "", "", "", "", "", "", "", 
  87.04, 1.0847904*^7, 222.873, 27.6, 6.981, 4.419, 14600.861, 1.6, 266.653, 
  8.2, 8.5, 19.1, 55.182, 1.6, 74.08, 0.756}, 
 {"DOM", "North America", "Dominican Republic", "2020-06-24", 28631., 695., 
  646.571, 691., 16., 8.286, 2639.312, 64.068, 59.603, 63.699, 1.475, 0.764, 
  1.2, "", "", "", "", "", "", "", "", 2251., 135969., 12.534, 0.208, 2693., 
  0.248, 0.24, 4.2, "samples tested", "", "", "", "", "", "", "", "", "", 
  87.04, 1.0847904*^7, 222.873, 27.6, 6.981, 4.419, 14600.861, 1.6, 266.653, 
  8.2, 8.5, 19.1, 55.182, 1.6, 74.08, 0.756}, 
 {"DOM", "North America", "Dominican Republic", "2020-06-25", 29141., 510., 
  642.286, 698., 7., 9., 2686.325, 47.014, 59.208, 64.344, 0.645, 0.83, 1.19, 
  "", "", "", "", "", "", "", "", 2729., 138698., 12.786, 0.252, 2768., 
  0.255, 0.232, 4.3, "samples tested", "", "", "", "", "", "", "", "", "", 
  87.04, 1.0847904*^7, 222.873, 27.6, 6.981, 4.419, 14600.861, 1.6, 266.653, 
  8.2, 8.5, 19.1, 55.182, 1.6, 74.08, 0.756}, 
 {"DOM", "North America", "Dominican Republic", "2020-06-26", 29764., 623., 
  670.857, 712., 14., 9.286, 2743.756, 57.43, 61.842, 65.635, 1.291, 0.856, 
  1.19, "", "", "", "", "", "", "", "", 3642., 142340., 13.121, 0.336, 2813., 
  0.259, 0.238, 4.2, "samples tested", "", "", "", "", "", "", "", "", "", 
  87.04, 1.0847904*^7, 222.873, 27.6, 6.981, 4.419, 14600.861, 1.6, 266.653, 
  8.2, 8.5, 19.1, 55.182, 1.6, 74.08, 0.756}, 
 {"DOM", "North America", "Dominican Republic", "2020-06-27", 30619., 855., 
  691.571, 718., 6., 9., 2822.573, 78.817, 63.752, 66.188, 0.553, 0.83, 1.19, 
  "", "", "", "", "", "", "", "", 3720., 146060., 13.464, 0.343, 2885., 
  0.266, 0.24, 4.2, "samples tested", "", "", "", "", "", "", "", "", "", 
  87.04, 1.0847904*^7, 222.873, 27.6, 6.981, 4.419, 14600.861, 1.6, 266.653, 
  8.2, 8.5, 19.1, 55.182, 1.6, 74.08, 0.756}, 
 {"DOM", "North America", "Dominican Republic", "2020-06-28", 31373., 754., 
  670.857, 726., 8., 9.143, 2892.079, 69.507, 61.842, 66.925, 0.737, 0.843, 
  1.19, "", "", "", "", "", "", "", "", 2148., 148208., 13.662, 0.198, 2776., 
  0.256, 0.242, 4.1, "samples tested", "", "", "", "", "", "", "", "", "", 
  83.33, 1.0847904*^7, 222.873, 27.6, 6.981, 4.419, 14600.861, 1.6, 266.653, 
  8.2, 8.5, 19.1, 55.182, 1.6, 74.08, 0.756}, 
 {"DOM", "North America", "Dominican Republic", "2020-06-29", 31816., 443., 
  635.143, 733., 7., 9.143, 2932.917, 40.837, 58.55, 67.571, 0.645, 0.843, 
  1.19, "", "", "", "", "", "", "", "", 2711., 150919., 13.912, 0.25, 2882., 
  0.266, 0.22, 4.5, "samples tested", "", "", "", "", "", "", "", "", "", 
  83.33, 1.0847904*^7, 222.873, 27.6, 6.981, 4.419, 14600.861, 1.6, 266.653, 
  8.2, 8.5, 19.1, 55.182, 1.6, 74.08, 0.756}, 
 {"DOM", "North America", "Dominican Republic", "2020-06-30", 32568., 752., 
  661.714, 747., 14., 10.286, 3002.239, 69.322, 60.999, 68.861, 1.291, 0.948, 
  1.2, "", "", "", "", "", "", "", "", 3210., 154129., 14.208, 0.296, 2916., 
  0.269, 0.227, 4.4, "samples tested", "", "", "", "", "", "", "", "", "", 
  83.33, 1.0847904*^7, 222.873, 27.6, 6.981, 4.419, 14600.861, 1.6, 266.653, 
  8.2, 8.5, 19.1, 55.182, 1.6, 74.08, 0.756}, 
 {"DOM", "North America", "Dominican Republic", "2020-07-01", 33387., 819., 
  679.429, 754., 7., 9., 3077.737, 75.498, 62.632, 69.507, 0.645, 0.83, 1.21, 
  "", "", "", "", "", "", "", "", 2916., 157045., 14.477, 0.269, 3011., 
  0.278, 0.226, 4.4, "samples tested", "", "", "", "", "", "", "", "", "", 
  75., 1.0847904*^7, 222.873, 27.6, 6.981, 4.419, 14600.861, 1.6, 266.653, 
  8.2, 8.5, 19.1, 55.182, 1.6, 74.08, 0.756}, 
 {"DOM", "North America", "Dominican Republic", "2020-07-02", 34197., 810., 
  722.286, 765., 11., 9.571, 3152.406, 74.669, 66.583, 70.521, 1.014, 0.882, 
  1.21, "", "", "", "", "", "", "", "", 3496., 160541., 14.799, 0.322, 3120., 
  0.288, 0.232, 4.3, "samples tested", "", "", "", "", "", "", "", "", "", 
  75., 1.0847904*^7, 222.873, 27.6, 6.981, 4.419, 14600.861, 1.6, 266.653, 
  8.2, 8.5, 19.1, 55.182, 1.6, 74.08, 0.756}, 
 {"DOM", "North America", "Dominican Republic", "2020-07-03", 35148., 951., 
  769.143, 775., 10., 9., 3240.073, 87.667, 70.902, 71.442, 0.922, 0.83, 
  1.21, "", "", "", "", "", "", "", "", 3186., 163727., 15.093, 0.294, 3055., 
  0.282, 0.252, 4., "samples tested", "", "", "", "", "", "", "", "", "", 
  75., 1.0847904*^7, 222.873, 27.6, 6.981, 4.419, 14600.861, 1.6, 266.653, 
  8.2, 8.5, 19.1, 55.182, 1.6, 74.08, 0.756}, 
 {"DOM", "North America", "Dominican Republic", "2020-07-04", 36184., 1036., 
  795., 786., 11., 9.714, 3335.575, 95.502, 73.286, 72.456, 1.014, 0.895, 
  1.21, "", "", "", "", "", "", "", "", 3645., 167372., 15.429, 0.336, 3045., 
  0.281, 0.261, 3.8, "samples tested", "", "", "", "", "", "", "", "", "", 
  75., 1.0847904*^7, 222.873, 27.6, 6.981, 4.419, 14600.861, 1.6, 266.653, 
  8.2, 8.5, 19.1, 55.182, 1.6, 74.08, 0.756}, 
 {"DOM", "North America", "Dominican Republic", "2020-07-05", 37425., 1241., 
  864.571, 794., 8., 9.714, 3449.975, 114.4, 79.699, 73.194, 0.737, 0.895, 
  1.21, "", "", "", "", "", "", "", "", 2627., 169999., 15.671, 0.242, 3113., 
  0.287, 0.278, 3.6, "samples tested", "", "", "", "", "", "", "", "", "", 
  75., 1.0847904*^7, 222.873, 27.6, 6.981, 4.419, 14600.861, 1.6, 266.653, 
  8.2, 8.5, 19.1, 55.182, 1.6, 74.08, 0.756}, 
 {"DOM", "North America", "Dominican Republic", "2020-07-06", 38128., 703., 
  901.714, 804., 10., 10.143, 3514.78, 64.805, 83.123, 74.116, 0.922, 0.935, 
  1.2, "", "", "", "", "", "", "", "", 1098., 171097., 15.772, 0.101, 2883., 
  0.266, 0.313, 3.2, "samples tested", "", "", "", "", "", "", "", "", "", 
  75., 1.0847904*^7, 222.873, 27.6, 6.981, 4.419, 14600.861, 1.6, 266.653, 
  8.2, 8.5, 19.1, 55.182, 1.6, 74.08, 0.756}, 
 {"DOM", "North America", "Dominican Republic", "2020-07-07", 38430., 302., 
  837.429, 821., 17., 10.571, 3542.62, 27.839, 77.197, 75.683, 1.567, 0.975, 
  1.2, "", "", "", "", "", "", "", "", 3654., 174751., 16.109, 0.337, 2946., 
  0.272, 0.284, 3.5, "samples tested", "", "", "", "", "", "", "", "", "", 
  75., 1.0847904*^7, 222.873, 27.6, 6.981, 4.419, 14600.861, 1.6, 266.653, 
  8.2, 8.5, 19.1, 55.182, 1.6, 74.08, 0.756}, 
 {"DOM", "North America", "Dominican Republic", "2020-07-08", 39588., 1158., 
  885.857, 829., 8., 10.714, 3649.369, 106.749, 81.662, 76.42, 0.737, 0.988, 
  1.21, "", "", "", "", "", "", "", "", 4087., 178838., 16.486, 0.377, 3113., 
  0.287, 0.285, 3.5, "samples tested", "", "", "", "", "", "", "", "", "", 
  75., 1.0847904*^7, 222.873, 27.6, 6.981, 4.419, 14600.861, 1.6, 266.653, 
  8.2, 8.5, 19.1, 55.182, 1.6, 74.08, 0.756}, 
 {"DOM", "North America", "Dominican Republic", "2020-07-09", 40790., 1202., 
  941.857, 842., 13., 11., 3760.173, 110.805, 86.824, 77.619, 1.198, 1.014, 
  1.21, "", "", "", "", "", "", "", "", 3425., 182263., 16.802, 0.316, 3103., 
  0.286, 0.304, 3.3, "samples tested", "", "", "", "", "", "", "", "", "", 
  75., 1.0847904*^7, 222.873, 27.6, 6.981, 4.419, 14600.861, 1.6, 266.653, 
  8.2, 8.5, 19.1, 55.182, 1.6, 74.08, 0.756}, 
 {"DOM", "North America", "Dominican Republic", "2020-07-10", 41915., 1125., 
  966.714, 864., 22., 12.714, 3863.88, 103.707, 89.115, 79.647, 2.028, 1.172, 
  1.2, "", "", "", "", "", "", "", "", 3590., 185853., 17.133, 0.331, 3161., 
  0.291, 0.306, 3.3, "samples tested", "", "", "", "", "", "", "", "", "", 
  75., 1.0847904*^7, 222.873, 27.6, 6.981, 4.419, 14600.861, 1.6, 266.653, 
  8.2, 8.5, 19.1, 55.182, 1.6, 74.08, 0.756}, 
 {"DOM", "North America", "Dominican Republic", "2020-07-11", 43114., 1199., 
  990., 880., 16., 13.429, 3974.408, 110.528, 91.262, 81.122, 1.475, 1.238, 
  1.2, "", "", "", "", "", "", "", "", 3538., 189391., 17.459, 0.326, 3146., 
  0.29, 0.315, 3.2, "samples tested", "", "", "", "", "", "", "", "", "", 
  75., 1.0847904*^7, 222.873, 27.6, 6.981, 4.419, 14600.861, 1.6, 266.653, 
  8.2, 8.5, 19.1, 55.182, 1.6, 74.08, 0.756}, 
 {"DOM", "North America", "Dominican Republic", "2020-07-12", 44532., 1418., 
  1015.286, 897., 17., 14.714, 4105.125, 130.716, 93.593, 82.689, 1.567, 
  1.356, 1.19, "", "", "", "", "", "", "", "", 2969., 192360., 17.732, 0.274, 
  3194., 0.294, 0.318, 3.1, "samples tested", "", "", "", "", "", "", "", "", 
  "", 75., 1.0847904*^7, 222.873, 27.6, 6.981, 4.419, 14600.861, 1.6, 
  266.653, 8.2, 8.5, 19.1, 55.182, 1.6, 74.08, 0.756}, 
 {"DOM", "North America", "Dominican Republic", "2020-07-13", 45506., 974., 
  1054., 903., 6., 14.143, 4194.912, 89.787, 97.162, 83.242, 0.553, 1.304, 
  1.19, "", "", "", "", "", "", "", "", 2101., 194461., 17.926, 0.194, 3338., 
  0.308, 0.316, 3.2, "samples tested", "", "", "", "", "", "", "", "", "", 
  75., 1.0847904*^7, 222.873, 27.6, 6.981, 4.419, 14600.861, 1.6, 266.653, 
  8.2, 8.5, 19.1, 55.182, 1.6, 74.08, 0.756}, 
 {"DOM", "North America", "Dominican Republic", "2020-07-14", 46305., 799., 
  1125., 910., 7., 12.714, 4268.567, 73.655, 103.707, 83.887, 0.645, 1.172, 
  1.18, "", "", "", "", "", "", "", "", 4035., 198496., 18.298, 0.372, 3392., 
  0.313, 0.332, 3., "samples tested", "", "", "", "", "", "", "", "", "", 
  75., 1.0847904*^7, 222.873, 27.6, 6.981, 4.419, 14600.861, 1.6, 266.653, 
  8.2, 8.5, 19.1, 55.182, 1.6, 74.08, 0.756}, 
 {"DOM", "North America", "Dominican Republic", "2020-07-15", 47671., 1366., 
  1154.714, 929., 19., 14.286, 4394.489, 125.923, 106.446, 85.639, 1.751, 
  1.317, 1.17, "", "", "", "", "", "", "", "", 3173., 201669., 18.591, 0.292, 
  3262., 0.301, 0.354, 2.8, "samples tested", "", "", "", "", "", "", "", "", 
  "", 75., 1.0847904*^7, 222.873, 27.6, 6.981, 4.419, 14600.861, 1.6, 
  266.653, 8.2, 8.5, 19.1, 55.182, 1.6, 74.08, 0.756}, 
 {"DOM", "North America", "Dominican Republic", "2020-07-16", 48743., 1072., 
  1136.143, 941., 12., 14.143, 4493.31, 98.821, 104.734, 86.745, 1.106, 
  1.304, 1.16, "", "", "", "", "", "", "", "", 3769., 205438., 18.938, 0.347, 
  3311., 0.305, 0.343, 2.9, "samples tested", "", "", "", "", "", "", "", "", 
  "", 75., 1.0847904*^7, 222.873, 27.6, 6.981, 4.419, 14600.861, 1.6, 
  266.653, 8.2, 8.5, 19.1, 55.182, 1.6, 74.08, 0.756}, 
 {"DOM", "North America", "Dominican Republic", "2020-07-17", 50113., 1370., 
  1171.143, 942., 1., 11.143, 4619.602, 126.292, 107.96, 86.837, 0.092, 
  1.027, 1.15, "", "", "", "", "", "", "", "", 3814., 209252., 19.29, 0.352, 
  3343., 0.308, 0.35, 2.9, "samples tested", "", "", "", "", "", "", "", "", 
  "", 75., 1.0847904*^7, 222.873, 27.6, 6.981, 4.419, 14600.861, 1.6, 
  266.653, 8.2, 8.5, 19.1, 55.182, 1.6, 74.08, 0.756}, 
 {"DOM", "North America", "Dominican Republic", "2020-07-18", 51519., 1406., 
  1200.714, 971., 29., 13., 4749.212, 129.61, 110.686, 89.51, 2.673, 1.198, 
  1.15, "", "", "", "", "", "", "", "", 3833., 213085., 19.643, 0.353, 3385., 
  0.312, 0.355, 2.8, "samples tested", "", "", "", "", "", "", "", "", "", 
  75., 1.0847904*^7, 222.873, 27.6, 6.981, 4.419, 14600.861, 1.6, 266.653, 
  8.2, 8.5, 19.1, 55.182, 1.6, 74.08, 0.756}, 
 {"DOM", "North America", "Dominican Republic", "2020-07-19", 52855., 1336., 
  1189., 981., 10., 12., 4872.37, 123.157, 109.606, 90.432, 0.922, 1.106, 
  1.14, "", "", "", "", "", "", "", "", 3396., 216481., 19.956, 0.313, 3446., 
  0.318, 0.345, 2.9, "samples tested", "", "", "", "", "", "", "", "", "", 
  75., 1.0847904*^7, 222.873, 27.6, 6.981, 4.419, 14600.861, 1.6, 266.653, 
  8.2, 8.5, 19.1, 55.182, 1.6, 74.08, 0.756}, 
 {"DOM", "North America", "Dominican Republic", "2020-07-20", 53956., 1101., 
  1207.143, 993., 12., 12.857, 4973.864, 101.494, 111.279, 91.538, 1.106, 
  1.185, 1.13, "", "", "", "", "", "", "", "", 2345., 218826., 20.172, 0.216, 
  3481., 0.321, 0.347, 2.9, "samples tested", "", "", "", "", "", "", "", "", 
  "", 78.7, 1.0847904*^7, 222.873, 27.6, 6.981, 4.419, 14600.861, 1.6, 
  266.653, 8.2, 8.5, 19.1, 55.182, 1.6, 74.08, 0.756}, 
 {"DOM", "North America", "Dominican Republic", "2020-07-21", 54797., 841., 
  1213.143, 999., 6., 12.714, 5051.391, 77.526, 111.832, 92.092, 0.553, 
  1.172, 1.13, "", "", "", "", "", "", "", "", 3760., 222586., 20.519, 0.347, 
  3441., 0.317, 0.353, 2.8, "samples tested", "", "", "", "", "", "", "", "", 
  "", 78.7, 1.0847904*^7, 222.873, 27.6, 6.981, 4.419, 14600.861, 1.6, 
  266.653, 8.2, 8.5, 19.1, 55.182, 1.6, 74.08, 0.756}, 
 {"DOM", "North America", "Dominican Republic", "2020-07-22", 56043., 1246., 
  1196., 1005., 6., 10.857, 5166.251, 114.861, 110.252, 92.645, 0.553, 1.001, 
  1.12, "", "", "", "", "", "", "", "", 4107., 226693., 20.897, 0.379, 3575., 
  0.33, 0.335, 3., "samples tested", "", "", "", "", "", "", "", "", "", 
  78.7, 1.0847904*^7, 222.873, 27.6, 6.981, 4.419, 14600.861, 1.6, 266.653, 
  8.2, 8.5, 19.1, 55.182, 1.6, 74.08, 0.756}, 
 {"DOM", "North America", "Dominican Republic", "2020-07-23", 57615., 1572., 
  1267.429, 1006., 1., 9.286, 5311.164, 144.913, 116.836, 92.737, 0.092, 
  0.856, 1.12, "", "", "", "", "", "", "", "", 3961., 230654., 21.263, 0.365, 
  3602., 0.332, 0.352, 2.8, "samples tested", "", "", "", "", "", "", "", "", 
  "", 78.7, 1.0847904*^7, 222.873, 27.6, 6.981, 4.419, 14600.861, 1.6, 
  266.653, 8.2, 8.5, 19.1, 55.182, 1.6, 74.08, 0.756}, 
 {"DOM", "North America", "Dominican Republic", "2020-07-24", 59077., 1462., 
  1280.571, 1036., 30., 13.429, 5445.937, 134.773, 118.048, 95.502, 2.766, 
  1.238, 1.11, "", "", "", "", "", "", "", "", 4635., 235289., 21.69, 0.427, 
  3720., 0.343, 0.344, 2.9, "samples tested", "", "", "", "", "", "", "", "", 
  "", 78.7, 1.0847904*^7, 222.873, 27.6, 6.981, 4.419, 14600.861, 1.6, 
  266.653, 8.2, 8.5, 19.1, 55.182, 1.6, 74.08, 0.756}, 
 {"DOM", "North America", "Dominican Republic", "2020-07-25", 60896., 1819., 
  1339.571, 1055., 19., 12., 5613.619, 167.682, 123.487, 97.254, 1.751, 
  1.106, 1.11, "", "", "", "", "", "", "", "", 5487., 240776., 22.196, 0.506, 
  3956., 0.365, 0.339, 3., "samples tested", "", "", "", "", "", "", "", "", 
  "", 78.7, 1.0847904*^7, 222.873, 27.6, 6.981, 4.419, 14600.861, 1.6, 
  266.653, 8.2, 8.5, 19.1, 55.182, 1.6, 74.08, 0.756}, 
 {"DOM", "North America", "Dominican Republic", "2020-07-26", 62908., 2012., 
  1436.143, 1063., 8., 11.714, 5799.093, 185.474, 132.389, 97.991, 0.737, 
  1.08, 1.1, "", "", "", "", "", "", "", "", 3867., 244643., 22.552, 0.356, 
  4023., 0.371, 0.357, 2.8, "samples tested", "", "", "", "", "", "", "", "", 
  "", 78.7, 1.0847904*^7, 222.873, 27.6, 6.981, 4.419, 14600.861, 1.6, 
  266.653, 8.2, 8.5, 19.1, 55.182, 1.6, 74.08, 0.756}, 
 {"DOM", "North America", "Dominican Republic", "2020-07-27", 64156., 1248., 
  1457.143, 1083., 20., 12.857, 5914.138, 115.045, 134.325, 99.835, 1.844, 
  1.185, 1.08, "", "", "", "", "", "", "", "", 2310., 246953., 22.765, 0.213, 
  4018., 0.37, 0.363, 2.8, "samples tested", "", "", "", "", "", "", "", "", 
  "", 78.7, 1.0847904*^7, 222.873, 27.6, 6.981, 4.419, 14600.861, 1.6, 
  266.653, 8.2, 8.5, 19.1, 55.182, 1.6, 74.08, 0.756}, 
 {"DOM", "North America", "Dominican Republic", "2020-07-28", 64690., 534., 
  1413.286, 1101., 18., 14.571, 5963.364, 49.226, 130.282, 101.494, 1.659, 
  1.343, 1.06, "", "", "", "", "", "", "", "", 3471., 250424., 23.085, 0.32, 
  3977., 0.367, 0.355, 2.8, "samples tested", "", "", "", "", "", "", "", "", 
  "", 78.7, 1.0847904*^7, 222.873, 27.6, 6.981, 4.419, 14600.861, 1.6, 
  266.653, 8.2, 8.5, 19.1, 55.182, 1.6, 74.08, 0.756}, 
 {"DOM", "North America", "Dominican Republic", "2020-07-29", 66182., 1492., 
  1448.429, 1123., 22., 16.857, 6100.902, 137.538, 133.522, 103.522, 2.028, 
  1.554, 1.04, "", "", "", "", "", "", "", "", 4932., 255356., 23.54, 0.455, 
  4095., 0.377, 0.354, 2.8, "samples tested", "", "", "", "", "", "", "", "", 
  "", 78.7, 1.0847904*^7, 222.873, 27.6, 6.981, 4.419, 14600.861, 1.6, 
  266.653, 8.2, 8.5, 19.1, 55.182, 1.6, 74.08, 0.756}, 
 {"DOM", "North America", "Dominican Republic", "2020-07-30", 67915., 1733., 
  1471.429, 1146., 23., 20., 6260.656, 159.754, 135.642, 105.643, 2.12, 
  1.844, 1.03, "", "", "", "", "", "", "", "", 4815., 260171., 23.984, 0.444, 
  4217., 0.389, 0.349, 2.9, "samples tested", "", "", "", "", "", "", "", "", 
  "", 78.7, 1.0847904*^7, 222.873, 27.6, 6.981, 4.419, 14600.861, 1.6, 
  266.653, 8.2, 8.5, 19.1, 55.182, 1.6, 74.08, 0.756}, 
 {"DOM", "North America", "Dominican Republic", "2020-07-31", 69649., 1734., 
  1510.286, 1160., 14., 17.714, 6420.503, 159.847, 139.224, 106.933, 1.291, 
  1.633, 1.01, "", "", "", "", "", "", "", "", 4115., 264286., 24.363, 0.379, 
  4142., 0.382, 0.365, 2.7, "samples tested", "", "", "", "", "", "", "", "", 
  "", 78.7, 1.0847904*^7, 222.873, 27.6, 6.981, 4.419, 14600.861, 1.6, 
  266.653, 8.2, 8.5, 19.1, 55.182, 1.6, 74.08, 0.756}, 
 {"DOM", "North America", "Dominican Republic", "2020-08-01", 71415., 1766., 
  1502.714, 1170., 10., 16.429, 6583.299, 162.796, 138.526, 107.855, 0.922, 
  1.514, 0.99, "", "", "", "", "", "", "", "", 2558., 266844., 24.599, 0.236, 
  3724., 0.343, 0.404, 2.5, "samples tested", "", "", "", "", "", "", "", "", 
  "", 78.7, 1.0847904*^7, 222.873, 27.6, 6.981, 4.419, 14600.861, 1.6, 
  266.653, 8.2, 8.5, 19.1, 55.182, 1.6, 74.08, 0.756}, 
 {"DOM", "North America", "Dominican Republic", "2020-08-02", 72243., 828., 
  1333.571, 1178., 8., 16.429, 6659.628, 76.328, 122.934, 108.592, 0.737, 
  1.514, 0.97, "", "", "", "", "", "", "", "", 1685., 268529., 24.754, 0.155, 
  3412., 0.315, 0.391, 2.6, "samples tested", "", "", "", "", "", "", "", "", 
  "", 78.7, 1.0847904*^7, 222.873, 27.6, 6.981, 4.419, 14600.861, 1.6, 
  266.653, 8.2, 8.5, 19.1, 55.182, 1.6, 74.08, 0.756}, 
 {"DOM", "North America", "Dominican Republic", "2020-08-03", 73117., 874., 
  1280.143, 1183., 5., 14.286, 6740.196, 80.569, 118.008, 109.053, 0.461, 
  1.317, 0.95, "", "", "", "", "", "", "", "", 5172., 273701., 25.231, 0.477, 
  3821., 0.352, 0.335, 3., "samples tested", "", "", "", "", "", "", "", "", 
  "", 78.7, 1.0847904*^7, 222.873, 27.6, 6.981, 4.419, 14600.861, 1.6, 
  266.653, 8.2, 8.5, 19.1, 55.182, 1.6, 74.08, 0.756}, 
 {"DOM", "North America", "Dominican Republic", "2020-08-04", 74295., 1178., 
  1372.143, 1213., 30., 16., 6848.788, 108.592, 126.489, 111.819, 2.766, 
  1.475, 0.94, "", "", "", "", "", "", "", "", 4734., 278435., 25.667, 0.436, 
  4002., 0.369, 0.343, 2.9, "samples tested", "", "", "", "", "", "", "", "", 
  "", 78.7, 1.0847904*^7, 222.873, 27.6, 6.981, 4.419, 14600.861, 1.6, 
  266.653, 8.2, 8.5, 19.1, 55.182, 1.6, 74.08, 0.756}, 
 {"DOM", "North America", "Dominican Republic", "2020-08-05", 75660., 1365., 
  1354., 1222., 9., 14.143, 6974.619, 125.831, 124.817, 112.648, 0.83, 1.304, 
  0.92, "", "", "", "", "", "", "", "", 3491., 281926., 25.989, 0.322, 3796., 
  0.35, 0.357, 2.8, "samples tested", "", "", "", "", "", "", "", "", "", 
  78.7, 1.0847904*^7, 222.873, 27.6, 6.981, 4.419, 14600.861, 1.6, 266.653, 
  8.2, 8.5, 19.1, 55.182, 1.6, 74.08, 0.756}, 
 {"DOM", "North America", "Dominican Republic", "2020-08-06", 76536., 876., 
  1231.571, 1246., 24., 14.286, 7055.372, 80.753, 113.531, 114.861, 2.212, 
  1.317, 0.91, "", "", "", "", "", "", "", "", 4202., 286128., 26.376, 0.387, 
  3708., 0.342, 0.332, 3., "samples tested", "", "", "", "", "", "", "", "", 
  "", 78.7, 1.0847904*^7, 222.873, 27.6, 6.981, 4.419, 14600.861, 1.6, 
  266.653, 8.2, 8.5, 19.1, 55.182, 1.6, 74.08, 0.756}, 
 {"DOM", "North America", "Dominican Republic", "2020-08-07", 77709., 1173., 
  1151.429, 1259., 13., 14.143, 7163.504, 108.131, 106.143, 116.059, 1.198, 
  1.304, 0.89, "", "", "", "", "", "", "", "", 4139., 290267., 26.758, 0.382, 
  3712., 0.342, 0.31, 3.2, "samples tested", "", "", "", "", "", "", "", "", 
  "", 78.7, 1.0847904*^7, 222.873, 27.6, 6.981, 4.419, 14600.861, 1.6, 
  266.653, 8.2, 8.5, 19.1, 55.182, 1.6, 74.08, 0.756}, 
 {"DOM", "North America", "Dominican Republic", "2020-08-08", 78778., 1069., 
  1051.857, 1289., 30., 17., 7262.048, 98.544, 96.964, 118.825, 2.766, 1.567, 
  0.88, "", "", "", "", "", "", "", "", 3772., 294039., 27.106, 0.348, 3885., 
  0.358, 0.271, 3.7, "samples tested", "", "", "", "", "", "", "", "", "", 
  78.7, 1.0847904*^7, 222.873, 27.6, 6.981, 4.419, 14600.861, 1.6, 266.653, 
  8.2, 8.5, 19.1, 55.182, 1.6, 74.08, 0.756}, 
 {"DOM", "North America", "Dominican Republic", "2020-08-09", 79732., 954., 
  1069.857, 1309., 20., 18.714, 7349.991, 87.943, 98.623, 120.668, 1.844, 
  1.725, 0.88, "", "", "", "", "", "", "", "", 3453., 297492., 27.424, 0.318, 
  4138., 0.381, 0.259, 3.9, "samples tested", "", "", "", "", "", "", "", "", 
  "", 78.7, 1.0847904*^7, 222.873, 27.6, 6.981, 4.419, 14600.861, 1.6, 
  266.653, 8.2, 8.5, 19.1, 55.182, 1.6, 74.08, 0.756}, 
 {"DOM", "North America", "Dominican Republic", "2020-08-10", 80499., 767., 
  1054.571, 1328., 19., 20.714, 7420.696, 70.705, 97.214, 122.42, 1.751, 
  1.91, 0.88, "", "", "", "", "", "", "", "", 2642., 300134., 27.667, 0.244, 
  3776., 0.348, 0.279, 3.6, "samples tested", "", "", "", "", "", "", "", "", 
  "", 78.7, 1.0847904*^7, 222.873, 27.6, 6.981, 4.419, 14600.861, 1.6, 
  266.653, 8.2, 8.5, 19.1, 55.182, 1.6, 74.08, 0.756}, 
 {"DOM", "North America", "Dominican Republic", "2020-08-11", 81094., 595., 
  971.286, 1346., 18., 19., 7475.546, 54.849, 89.537, 124.079, 1.659, 1.751, 
  0.88, "", "", "", "", "", "", "", "", 4367., 304501., 28.07, 0.403, 3724., 
  0.343, 0.261, 3.8, "samples tested", "", "", "", "", "", "", "", "", "", 
  78.7, 1.0847904*^7, 222.873, 27.6, 6.981, 4.419, 14600.861, 1.6, 266.653, 
  8.2, 8.5, 19.1, 55.182, 1.6, 74.08, 0.756}, 
 {"DOM", "North America", "Dominican Republic", "2020-08-12", 82224., 1130., 
  937.714, 1371., 25., 21.286, 7579.713, 104.168, 86.442, 126.384, 2.305, 
  1.962, 0.87, "", "", "", "", "", "", "", "", 3686., 308187., 28.41, 0.34, 
  3752., 0.346, 0.25, 4., "samples tested", "", "", "", "", "", "", "", "", 
  "", 78.7, 1.0847904*^7, 222.873, 27.6, 6.981, 4.419, 14600.861, 1.6, 
  266.653, 8.2, 8.5, 19.1, 55.182, 1.6, 74.08, 0.756}, 
 {"DOM", "North America", "Dominican Republic", "2020-08-13", 83134., 910., 
  942.571, 1393., 22., 21., 7663.6, 83.887, 86.89, 128.412, 2.028, 1.936, 
  0.87, "", "", "", "", "", "", "", "", 5104., 313291., 28.88, 0.471, 3880., 
  0.358, 0.243, 4.1, "samples tested", "", "", "", "", "", "", "", "", "", 
  78.7, 1.0847904*^7, 222.873, 27.6, 6.981, 4.419, 14600.861, 1.6, 266.653, 
  8.2, 8.5, 19.1, 55.182, 1.6, 74.08, 0.756}, 
 {"DOM", "North America", "Dominican Republic", "2020-08-14", 84488., 1354., 
  968.429, 1409., 16., 21.429, 7788.417, 124.817, 89.273, 129.887, 1.475, 
  1.975, 0.86, "", "", "", "", "", "", "", "", 4352., 317643., 29.282, 0.401, 
  3911., 0.361, 0.248, 4., "samples tested", "", "", "", "", "", "", "", "", 
  "", 78.7, 1.0847904*^7, 222.873, 27.6, 6.981, 4.419, 14600.861, 1.6, 
  266.653, 8.2, 8.5, 19.1, 55.182, 1.6, 74.08, 0.756}, 
 {"DOM", "North America", "Dominican Republic", "2020-08-15", 85545., 1057., 
  966.714, 1438., 29., 21.286, 7885.855, 97.438, 89.115, 132.56, 2.673, 
  1.962, 0.85, "", "", "", "", "", "", "", "", 4413., 322056., 29.688, 0.407, 
  4002., 0.369, 0.242, 4.1, "samples tested", "", "", "", "", "", "", "", "", 
  "", 78.7, 1.0847904*^7, 222.873, 27.6, 6.981, 4.419, 14600.861, 1.6, 
  266.653, 8.2, 8.5, 19.1, 55.182, 1.6, 74.08, 0.756}, 
 {"DOM", "North America", "Dominican Republic", "2020-08-16", 86309., 764., 
  939.571, 1453., 15., 20.571, 7956.284, 70.428, 86.613, 133.943, 1.383, 
  1.896, 0.85, "", "", "", "", "", "", "", "", 2407., 324463., 29.91, 0.222, 
  3853., 0.355, 0.244, 4.1, "samples tested", "", "", "", "", "", "", "", "", 
  "", 78.7, 1.0847904*^7, 222.873, 27.6, 6.981, 4.419, 14600.861, 1.6, 
  266.653, 8.2, 8.5, 19.1, 55.182, 1.6, 74.08, 0.756}, 
 {"DOM", "North America", "Dominican Republic", "2020-08-17", 86737., 428., 
  891.143, 1481., 28., 21.857, 7995.738, 39.455, 82.149, 136.524, 2.581, 
  2.015, 0.84, "", "", "", "", "", "", "", "", 2181., 326644., 30.111, 0.201, 
  3787., 0.349, 0.235, 4.2, "samples tested", "", "", "", "", "", "", "", "", 
  "", 78.7, 1.0847904*^7, 222.873, 27.6, 6.981, 4.419, 14600.861, 1.6, 
  266.653, 8.2, 8.5, 19.1, 55.182, 1.6, 74.08, 0.756}, 
 {"DOM", "North America", "Dominican Republic", "2020-08-18", 87123., 386., 
  861.286, 1489., 8., 20.429, 8031.321, 35.583, 79.397, 137.262, 0.737, 
  1.883, 0.84, "", "", "", "", "", "", "", "", 4516., 331160., 30.528, 0.416, 
  3808., 0.351, 0.226, 4.4, "samples tested", "", "", "", "", "", "", "", "", 
  "", 78.7, 1.0847904*^7, 222.873, 27.6, 6.981, 4.419, 14600.861, 1.6, 
  266.653, 8.2, 8.5, 19.1, 55.182, 1.6, 74.08, 0.756}, 
 {"DOM", "North America", "Dominican Republic", "2020-08-19", 88127., 1004., 
  843.286, 1501., 12., 18.571, 8123.874, 92.552, 77.737, 138.368, 1.106, 
  1.712, 0.84, "", "", "", "", "", "", "", "", 4318., 335478., 30.926, 0.398, 
  3899., 0.359, 0.216, 4.6, "samples tested", "", "", "", "", "", "", "", "", 
  "", 78.7, 1.0847904*^7, 222.873, 27.6, 6.981, 4.419, 14600.861, 1.6, 
  266.653, 8.2, 8.5, 19.1, 55.182, 1.6, 74.08, 0.756}, 
 {"DOM", "North America", "Dominican Republic", "2020-08-20", 89010., 883., 
  839.429, 1505., 4., 16., 8205.272, 81.398, 77.382, 138.736, 0.369, 1.475, 
  0.84, "", "", "", "", "", "", "", "", 4382., 339860., 31.33, 0.404, 3796., 
  0.35, 0.221, 4.5, "samples tested", "", "", "", "", "", "", "", "", "", 
  78.7, 1.0847904*^7, 222.873, 27.6, 6.981, 4.419, 14600.861, 1.6, 266.653, 
  8.2, 8.5, 19.1, 55.182, 1.6, 74.08, 0.756}, 
 {"DOM", "North America", "Dominican Republic", "2020-08-21", 89867., 857., 
  768.429, 1533., 28., 17.714, 8284.273, 79.001, 70.837, 141.318, 2.581, 
  1.633, 0.83, "", "", "", "", "", "", "", "", 3936., 343796., 31.692, 0.363, 
  3736., 0.344, 0.206, 4.9, "samples tested", "", "", "", "", "", "", "", "", 
  "", 78.7, 1.0847904*^7, 222.873, 27.6, 6.981, 4.419, 14600.861, 1.6, 
  266.653, 8.2, 8.5, 19.1, 55.182, 1.6, 74.08, 0.756}, 
 {"DOM", "North America", "Dominican Republic", "2020-08-22", 90561., 694., 
  716.571, 1554., 21., 16.571, 8348.249, 63.975, 66.056, 143.253, 1.936, 
  1.528, 0.82, "", "", "", "", "", "", "", "", 3467., 347263., 32.012, 0.32, 
  3601., 0.332, 0.199, 5., "samples tested", "", "", "", "", "", "", "", "", 
  "", 78.7, 1.0847904*^7, 222.873, 27.6, 6.981, 4.419, 14600.861, 1.6, 
  266.653, 8.2, 8.5, 19.1, 55.182, 1.6, 74.08, 0.756}, 
 {"DOM", "North America", "Dominican Republic", "2020-08-23", 91161., 600., 
  693.143, 1567., 13., 16.286, 8403.559, 55.31, 63.896, 144.452, 1.198, 
  1.501, 0.82, "", "", "", "", "", "", "", "", 2770., 350033., 32.267, 0.255, 
  3653., 0.337, 0.19, 5.3, "samples tested", "", "", "", "", "", "", "", "", 
  "", 78.7, 1.0847904*^7, 222.873, 27.6, 6.981, 4.419, 14600.861, 1.6, 
  266.653, 8.2, 8.5, 19.1, 55.182, 1.6, 74.08, 0.756}, 
 {"DOM", "North America", "Dominican Republic", "2020-08-24", 91608., 447., 
  695.857, 1573., 6., 13.143, 8444.765, 41.206, 64.147, 145.005, 0.553, 
  1.212, 0.83, "", "", "", "", "", "", "", "", 3221., 353254., 32.564, 0.297, 
  3801., 0.35, 0.183, 5.5, "samples tested", "", "", "", "", "", "", "", "", 
  "", 78.7, 1.0847904*^7, 222.873, 27.6, 6.981, 4.419, 14600.861, 1.6, 
  266.653, 8.2, 8.5, 19.1, 55.182, 1.6, 74.08, 0.756}, 
 {"DOM", "North America", "Dominican Republic", "2020-08-25", 92217., 609., 
  727.714, 1585., 12., 13.714, 8500.905, 56.14, 67.083, 146.111, 1.106, 
  1.264, 0.83, "", "", "", "", "", "", "", "", 2585., 355839., 32.803, 0.238, 
  3526., 0.325, 0.206, 4.8, "samples tested", "", "", "", "", "", "", "", "", 
  "", 78.7, 1.0847904*^7, 222.873, 27.6, 6.981, 4.419, 14600.861, 1.6, 
  266.653, 8.2, 8.5, 19.1, 55.182, 1.6, 74.08, 0.756}, 
 {"DOM", "North America", "Dominican Republic", "2020-08-26", 92557., 340., 
  632.857, 1613., 28., 16., 8532.247, 31.342, 58.339, 148.692, 2.581, 1.475, 
  0.83, "", "", "", "", "", "", "", "", 2694., 358533., 33.051, 0.248, 3294., 
  0.304, 0.192, 5.2, "samples tested", "", "", "", "", "", "", "", "", "", 
  78.7, 1.0847904*^7, 222.873, 27.6, 6.981, 4.419, 14600.861, 1.6, 266.653, 
  8.2, 8.5, 19.1, 55.182, 1.6, 74.08, 0.756}, 
 {"DOM", "North America", "Dominican Republic", "2020-08-27", 92964., 407., 
  564.857, 1630., 17., 17.857, 8569.766, 37.519, 52.071, 150.259, 1.567, 
  1.646, 0.83, "", "", "", "", "", "", "", "", 2466., 360999., 33.278, 0.227, 
  3020., 0.278, 0.187, 5.3, "samples tested", "", "", "", "", "", "", "", "", 
  "", 78.7, 1.0847904*^7, 222.873, 27.6, 6.981, 4.419, 14600.861, 1.6, 
  266.653, 8.2, 8.5, 19.1, 55.182, 1.6, 74.08, 0.756}, 
 {"DOM", "North America", "Dominican Republic", "2020-08-28", 93390., 426., 
  503.286, 1648., 18., 16.429, 8609.036, 39.27, 46.395, 151.919, 1.659, 
  1.514, 0.85, "", "", "", "", "", "", "", "", 2808., 363807., 33.537, 0.259, 
  2859., 0.264, 0.176, 5.7, "samples tested", "", "", "", "", "", "", "", "", 
  "", 78.7, 1.0847904*^7, 222.873, 27.6, 6.981, 4.419, 14600.861, 1.6, 
  266.653, 8.2, 8.5, 19.1, 55.182, 1.6, 74.08, 0.756}, 
 {"DOM", "North America", "Dominican Republic", "2020-08-29", 93732., 342., 
  453., 1673., 25., 17., 8640.563, 31.527, 41.759, 154.223, 2.305, 1.567, 
  0.86, "", "", "", "", "", "", "", "", 3339., 367146., 33.845, 0.308, 2840., 
  0.262, 0.16, 6.3, "samples tested", "", "", "", "", "", "", "", "", "", 
  78.7, 1.0847904*^7, 222.873, 27.6, 6.981, 4.419, 14600.861, 1.6, 266.653, 
  8.2, 8.5, 19.1, 55.182, 1.6, 74.08, 0.756}, 
 {"DOM", "North America", "Dominican Republic", "2020-08-30", 94241., 509., 
  440., 1681., 8., 16.286, 8687.485, 46.922, 40.561, 154.961, 0.737, 1.501, 
  0.9, "", "", "", "", "", "", "", "", 3729., 370875., 34.189, 0.344, 2977., 
  0.274, 0.148, 6.8, "samples tested", "", "", "", "", "", "", "", "", "", 
  78.7, 1.0847904*^7, 222.873, 27.6, 6.981, 4.419, 14600.861, 1.6, 266.653, 
  8.2, 8.5, 19.1, 55.182, 1.6, 74.08, 0.756}, 
 {"DOM", "North America", "Dominican Republic", "2020-08-31", 94715., 474., 
  443.857, 1710., 29., 19.571, 8731.18, 43.695, 40.916, 157.634, 2.673, 
  1.804, 0.94, "", "", "", "", "", "", "", "", 2126., 373001., 34.385, 0.196, 
  2821., 0.26, 0.157, 6.4, "samples tested", "", "", "", "", "", "", "", "", 
  "", 78.7, 1.0847904*^7, 222.873, 27.6, 6.981, 4.419, 14600.861, 1.6, 
  266.653, 8.2, 8.5, 19.1, 55.182, 1.6, 74.08, 0.756}, 
 {"DOM", "North America", "Dominican Republic", "2020-09-01", 94979., 264., 
  394.571, 1738., 28., 21.857, 8755.516, 24.336, 36.373, 160.215, 2.581, 
  2.015, 0.97, "", "", "", "", "", "", "", "", 3120., 376121., 34.672, 0.288, 
  2897., 0.267, 0.136, 7.3, "samples tested", "", "", "", "", "", "", "", "", 
  "", 78.7, 1.0847904*^7, 222.873, 27.6, 6.981, 4.419, 14600.861, 1.6, 
  266.653, 8.2, 8.5, 19.1, 55.182, 1.6, 74.08, 0.756}, 
 {"DOM", "North America", "Dominican Republic", "2020-09-02", 95627., 648., 
  438.571, 1765., 27., 21.714, 8815.251, 59.735, 40.429, 162.704, 2.489, 
  2.002, 1., "", "", "", "", "", "", "", "", 3808., 379929., 35.023, 0.351, 
  3057., 0.282, 0.143, 7., "samples tested", "", "", "", "", "", "", "", "", 
  "", 78.7, 1.0847904*^7, 222.873, 27.6, 6.981, 4.419, 14600.861, 1.6, 
  266.653, 8.2, 8.5, 19.1, 55.182, 1.6, 74.08, 0.756}, 
 {"DOM", "North America", "Dominican Republic", "2020-09-03", 96629., 1002., 
  523.571, 1801., 36., 24.429, 8907.619, 92.368, 48.265, 166.023, 3.319, 
  2.252, 1.03, "", "", "", "", "", "", "", "", 6192., 386121., 35.594, 0.571, 
  3589., 0.331, 0.146, 6.9, "samples tested", "", "", "", "", "", "", "", "", 
  "", 78.7, 1.0847904*^7, 222.873, 27.6, 6.981, 4.419, 14600.861, 1.6, 
  266.653, 8.2, 8.5, 19.1, 55.182, 1.6, 74.08, 0.756}, 
 {"DOM", "North America", "Dominican Republic", "2020-09-04", 96629., 0., 
  462.714, 1801., 0., 21.857, 8907.619, 0., 42.655, 166.023, 0., 2.015, 1.05, 
  "", "", "", "", "", "", "", "", 5069., 391190., 36.061, 0.467, 3912., 
  0.361, 0.118, 8.5, "samples tested", "", "", "", "", "", "", "", "", "", 
  78.7, 1.0847904*^7, 222.873, 27.6, 6.981, 4.419, 14600.861, 1.6, 266.653, 
  8.2, 8.5, 19.1, 55.182, 1.6, 74.08, 0.756}, 
 {"DOM", "North America", "Dominican Republic", "2020-09-05", 98776., 2147., 
  720.571, 1840., 39., 23.857, 9105.538, 197.918, 66.425, 169.618, 3.595, 
  2.199, 1.08, "", "", "", "", "", "", "", "", 3601., 394791., 36.393, 0.332, 
  3949., 0.364, 0.182, 5.5, "samples tested", "", "", "", "", "", "", "", "", 
  "", 78.7, 1.0847904*^7, 222.873, 27.6, 6.981, 4.419, 14600.861, 1.6, 
  266.653, 8.2, 8.5, 19.1, 55.182, 1.6, 74.08, 0.756}, 
 {"DOM", "North America", "Dominican Republic", "2020-09-06", 99333., 557., 
  727.429, 1845., 5., 23.429, 9156.884, 51.346, 67.057, 170.079, 0.461, 2.16, 
  1.06, "", "", "", "", "", "", "", "", 2854., 397645., 36.656, 0.263, 3824., 
  0.353, 0.19, 5.3, "samples tested", "", "", "", "", "", "", "", "", "", 
  78.7, 1.0847904*^7, 222.873, 27.6, 6.981, 4.419, 14600.861, 1.6, 266.653, 
  8.2, 8.5, 19.1, 55.182, 1.6, 74.08, 0.756}, 
 {"DOM", "North America", "Dominican Republic", "2020-09-07", 99898., 565., 
  740.429, 1864., 19., 22., 9208.968, 52.084, 68.255, 171.83, 1.751, 2.028, 
  1.05, "", "", "", "", "", "", "", "", 2493., 400138., 36.886, 0.23, 3877., 
  0.357, 0.191, 5.2, "samples tested", "", "", "", "", "", "", "", "", "", 
  78.7, 1.0847904*^7, 222.873, 27.6, 6.981, 4.419, 14600.861, 1.6, 266.653, 
  8.2, 8.5, 19.1, 55.182, 1.6, 74.08, 0.756}, 
 {"DOM", "North America", "Dominican Republic", "2020-09-08", 100131., 233., 
  736., 1889., 25., 21.571, 9230.447, 21.479, 67.847, 174.135, 2.305, 1.989, 
  1.03, "", "", "", "", "", "", "", "", 3617., 403755., 37.22, 0.333, 3948., 
  0.364, 0.186, 5.4, "samples tested", "", "", "", "", "", "", "", "", "", 
  78.7, 1.0847904*^7, 222.873, 27.6, 6.981, 4.419, 14600.861, 1.6, 266.653, 
  8.2, 8.5, 19.1, 55.182, 1.6, 74.08, 0.756}, 
 {"DOM", "North America", "Dominican Republic", "2020-09-09", 100937., 806., 
  758.571, 1914., 25., 21.286, 9304.747, 74.3, 69.928, 176.44, 2.305, 1.962, 
  1.02, "", "", "", "", "", "", "", "", 4259., 408014., 37.612, 0.393, 4012., 
  0.37, 0.189, 5.3, "samples tested", "", "", "", "", "", "", "", "", "", 
  78.7, 1.0847904*^7, 222.873, 27.6, 6.981, 4.419, 14600.861, 1.6, 266.653, 
  8.2, 8.5, 19.1, 55.182, 1.6, 74.08, 0.756}, 
 {"DOM", "North America", "Dominican Republic", "2020-09-10", 101716., 779., 
  726.714, 1926., 12., 17.857, 9376.558, 71.811, 66.991, 177.546, 1.106, 
  1.646, 1.01, "", "", "", "", "", "", "", "", 3650., 411664., 37.949, 0.336, 
  3649., 0.336, 0.199, 5., "samples tested", "", "", "", "", "", "", "", "", 
  "", 78.7, 1.0847904*^7, 222.873, 27.6, 6.981, 4.419, 14600.861, 1.6, 
  266.653, 8.2, 8.5, 19.1, 55.182, 1.6, 74.08, 0.756}, 
 {"DOM", "North America", "Dominican Republic", "2020-09-11", 102232., 516., 
  800.429, 1941., 15., 20., 9424.125, 47.567, 73.786, 178.929, 1.383, 1.844, 
  1., "", "", "", "", "", "", "", "", "", "", "", "", 3472., 0.32, 0.231, 
  4.3, "samples tested", "", "", "", "", "", "", "", "", "", 78.7, 
  1.0847904*^7, 222.873, 27.6, 6.981, 4.419, 14600.861, 1.6, 266.653, 8.2, 
  8.5, 19.1, 55.182, 1.6, 74.08, 0.756}, {"DOM", "North America", 
  "Dominican Republic", "2020-09-12", 103092., 860., 616.571, 1953., 12., 
  16.143, 9503.403, 79.278, 56.838, 180.035, 1.106, 1.488, 0.99, "", "", "", 
  "", "", "", "", "", "", 419327., 38.655, "", 3505., 0.323, 0.176, 5.7, 
  "samples tested", "", "", "", "", "", "", "", "", "", 78.7, 1.0847904*^7, 
  222.873, 27.6, 6.981, 4.419, 14600.861, 1.6, 266.653, 8.2, 8.5, 19.1, 
  55.182, 1.6, 74.08, 0.756}, {"DOM", "North America", "Dominican Republic", 
  "2020-09-13", 103660., 568., 618.143, 1968., 15., 17.571, 9555.763, 52.36, 
  56.983, 181.418, 1.383, 1.62, 0.99, "", "", "", "", "", "", "", "", 2743., 
  422070., 38.908, 0.253, 3489., 0.322, 0.177, 5.6, "samples tested", "", "", 
  "", "", "", "", "", "", "", 78.7, 1.0847904*^7, 222.873, 27.6, 6.981, 
  4.419, 14600.861, 1.6, 266.653, 8.2, 8.5, 19.1, 55.182, 1.6, 74.08, 0.756}, 
 {"DOM", "North America", "Dominican Republic", "2020-09-14", 104110., 450., 
  601.714, 1984., 16., 17.143, 9597.246, 41.483, 55.468, 182.892, 1.475, 
  1.58, 0.99, "", "", "", "", "", "", "", "", 3432., 425502., 39.224, 0.316, 
  3623., 0.334, 0.166, 6., "samples tested", "", "", "", "", "", "", "", "", 
  "", 78.7, 1.0847904*^7, 222.873, 27.6, 6.981, 4.419, 14600.861, 1.6, 
  266.653, 8.2, 8.5, 19.1, 55.182, 1.6, 74.08, 0.756}, 
 {"DOM", "North America", "Dominican Republic", "2020-09-15", 104803., 693., 
  667.429, 1998., 14., 15.571, 9661.129, 63.883, 61.526, 184.183, 1.291, 
  1.435, 0.98, "", "", "", "", "", "", "", "", 3921., 429423., 39.586, 0.361, 
  3667., 0.338, 0.182, 5.5, "samples tested", "", "", "", "", "", "", "", "", 
  "", 78.7, 1.0847904*^7, 222.873, 27.6, 6.981, 4.419, 14600.861, 1.6, 
  266.653, 8.2, 8.5, 19.1, 55.182, 1.6, 74.08, 0.756}, 
 {"DOM", "North America", "Dominican Republic", "2020-09-16", 105521., 718., 
  654.857, 2009., 11., 13.571, 9727.317, 66.188, 60.367, 185.197, 1.014, 
  1.251, 0.97, "", "", "", "", "", "", "", "", 4425., 433848., 39.994, 0.408, 
  3691., 0.34, 0.177, 5.6, "samples tested", "", "", "", "", "", "", "", "", 
  "", 78.7, 1.0847904*^7, 222.873, 27.6, 6.981, 4.419, 14600.861, 1.6, 
  266.653, 8.2, 8.5, 19.1, 55.182, 1.6, 74.08, 0.756}, 
 {"DOM", "North America", "Dominican Republic", "2020-09-17", 106136., 615., 
  631.429, 2022., 13., 13.714, 9784.01, 56.693, 58.207, 186.395, 1.198, 
  1.264, 0.96, "", "", "", "", "", "", "", "", 3469., 437317., 40.314, 0.32, 
  3665., 0.338, 0.172, 5.8, "samples tested", "", "", "", "", "", "", "", "", 
  "", 78.7, 1.0847904*^7, 222.873, 27.6, 6.981, 4.419, 14600.861, 1.6, 
  266.653, 8.2, 8.5, 19.1, 55.182, 1.6, 74.08, 0.756}, 
 {"DOM", "North America", "Dominican Republic", "2020-09-18", 106732., 596., 
  642.857, 2034., 12., 13.286, 9838.951, 54.941, 59.261, 187.502, 1.106, 
  1.225, 0.95, "", "", "", "", "", "", "", "", 5037., 442354., 40.778, 0.464, 
  3837., 0.354, 0.168, 6., "samples tested", "", "", "", "", "", "", "", "", 
  "", 78.7, 1.0847904*^7, 222.873, 27.6, 6.981, 4.419, 14600.861, 1.6, 
  266.653, 8.2, 8.5, 19.1, 55.182, 1.6, 74.08, 0.756}, 
 {"DOM", "North America", "Dominican Republic", "2020-09-19", 107700., 968., 
  658.286, 2044., 10., 13., 9928.185, 89.234, 60.683, 188.423, 0.922, 1.198, 
  0.94, "", "", "", "", "", "", "", "", 3885., 446239., 41.136, 0.358, 3845., 
  0.354, 0.171, 5.8, "samples tested", "", "", "", "", "", "", "", "", "", 
  78.7, 1.0847904*^7, 222.873, 27.6, 6.981, 4.419, 14600.861, 1.6, 266.653, 
  8.2, 8.5, 19.1, 55.182, 1.6, 74.08, 0.756}, 
 {"DOM", "North America", "Dominican Republic", "2020-09-20", 108289., 589., 
  661.286, 2047., 3., 11.286, 9982.481, 54.296, 60.96, 188.7, 0.277, 1.04, 
  0.93, "", "", "", "", "", "", "", "", 3350., 449589., 41.445, 0.309, 3931., 
  0.362, 0.168, 5.9, "samples tested", "", "", "", "", "", "", "", "", "", 
  78.7, 1.0847904*^7, 222.873, 27.6, 6.981, 4.419, 14600.861, 1.6, 266.653, 
  8.2, 8.5, 19.1, 55.182, 1.6, 74.08, 0.756}, 
 {"DOM", "North America", "Dominican Republic", "2020-09-21", 108783., 494., 
  667.571, 2054., 7., 10., 10028.02, 45.539, 61.539, 189.345, 0.645, 0.922, 
  0.92, "", "", "", "", "", "", "", "", 2599., 452188., 41.684, 0.24, 3812., 
  0.351, 0.175, 5.7, "samples tested", "", "", "", "", "", "", "", "", "", 
  78.7, 1.0847904*^7, 222.873, 27.6, 6.981, 4.419, 14600.861, 1.6, 266.653, 
  8.2, 8.5, 19.1, 55.182, 1.6, 74.08, 0.756}, 
 {"DOM", "North America", "Dominican Republic", "2020-09-22", 109269., 486., 
  638., 2064., 10., 9.429, 10072.821, 44.801, 58.813, 190.267, 0.922, 0.869, 
  0.91, "", "", "", "", "", "", "", "", 3337., 455525., 41.992, 0.308, 3729., 
  0.344, 0.171, 5.8, "samples tested", "", "", "", "", "", "", "", "", "", 
  78.7, 1.0847904*^7, 222.873, 27.6, 6.981, 4.419, 14600.861, 1.6, 266.653, 
  8.2, 8.5, 19.1, 55.182, 1.6, 74.08, 0.756}, 
 {"DOM", "North America", "Dominican Republic", "2020-09-23", 109737., 468., 
  602.286, 2074., 10., 9.286, 10115.963, 43.142, 55.521, 191.189, 0.922, 
  0.856, 0.89, "", "", "", "", "", "", "", "", 3056., 458581., 42.274, 0.282, 
  3533., 0.326, 0.17, 5.9, "samples tested", "", "", "", "", "", "", "", "", 
  "", 78.7, 1.0847904*^7, 222.873, 27.6, 6.981, 4.419, 14600.861, 1.6, 
  266.653, 8.2, 8.5, 19.1, 55.182, 1.6, 74.08, 0.756}, 
 {"DOM", "North America", "Dominican Republic", "2020-09-24", 110122., 385., 
  569.429, 2076., 2., 7.714, 10151.454, 35.491, 52.492, 191.373, 0.184, 
  0.711, 0.88, "", "", "", "", "", "", "", "", 3706., 462287., 42.615, 0.342, 
  3567., 0.329, 0.16, 6.3, "samples tested", "", "", "", "", "", "", "", "", 
  "", 78.7, 1.0847904*^7, 222.873, 27.6, 6.981, 4.419, 14600.861, 1.6, 
  266.653, 8.2, 8.5, 19.1, 55.182, 1.6, 74.08, 0.756}, 
 {"DOM", "North America", "Dominican Republic", "2020-09-25", 110597., 475., 
  552.143, 2087., 11., 7.571, 10195.241, 43.787, 50.899, 192.387, 1.014, 
  0.698, 0.87, "", "", "", "", "", "", "", "", 3534., 465821., 42.941, 0.326, 
  3352., 0.309, 0.165, 6.1, "samples tested", "", "", "", "", "", "", "", "", 
  "", 78.7, 1.0847904*^7, 222.873, 27.6, 6.981, 4.419, 14600.861, 1.6, 
  266.653, 8.2, 8.5, 19.1, 55.182, 1.6, 74.08, 0.756}, 
 {"DOM", "North America", "Dominican Republic", "2020-09-26", 110957., 360., 
  465.286, 2093., 6., 7., 10228.428, 33.186, 42.892, 192.94, 0.553, 0.645, 
  0.87, "", "", "", "", "", "", "", "", 4440., 470261., 43.35, 0.409, 3432., 
  0.316, 0.136, 7.4, "samples tested", "", "", "", "", "", "", "", "", "", 
  78.7, 1.0847904*^7, 222.873, 27.6, 6.981, 4.419, 14600.861, 1.6, 266.653, 
  8.2, 8.5, 19.1, 55.182, 1.6, 74.08, 0.756}, 
 {"DOM", "North America", "Dominican Republic", "2020-09-27", 111386., 429., 
  442.429, 2095., 2., 6.857, 10267.974, 39.547, 40.785, 193.125, 0.184, 
  0.632, 0.88, "", "", "", "", "", "", "", "", 2160., 472421., 43.55, 0.199, 
  3262., 0.301, 0.136, 7.4, "samples tested", "", "", "", "", "", "", "", "", 
  "", 78.7, 1.0847904*^7, 222.873, 27.6, 6.981, 4.419, 14600.861, 1.6, 
  266.653, 8.2, 8.5, 19.1, 55.182, 1.6, 74.08, 0.756}, 
 {"DOM", "North America", "Dominican Republic", "2020-09-28", 111666., 280., 
  411.857, 2098., 3., 6.286, 10293.786, 25.811, 37.967, 193.401, 0.277, 
  0.579, 0.89, "", "", "", "", "", "", "", "", "", "", "", "", 3247., 0.299, 
  0.127, 7.9, "samples tested", "", "", "", "", "", "", "", "", "", 78.7, 
  1.0847904*^7, 222.873, 27.6, 6.981, 4.419, 14600.861, 1.6, 266.653, 8.2, 
  8.5, 19.1, 55.182, 1.6, 74.08, 0.756}, {"DOM", "North America", 
  "Dominican Republic", "2020-09-29", 111900., 234., 375.857, 2101., 3., 
  5.286, 10315.357, 21.571, 34.648, 193.678, 0.277, 0.487, 0.91, "", "", "", 
  "", "", "", "", "", "", 477407., 44.009, "", 3126., 0.288, 0.12, 8.3, 
  "samples tested", "", "", "", "", "", "", "", "", "", 78.7, 1.0847904*^7, 
  222.873, 27.6, 6.981, 4.419, 14600.861, 1.6, 266.653, 8.2, 8.5, 19.1, 
  55.182, 1.6, 74.08, 0.756}, {"DOM", "North America", "Dominican Republic", 
  "2020-09-30", 112209., 309., 353.143, 2105., 4., 4.429, 10343.842, 28.485, 
  32.554, 194.047, 0.369, 0.408, 0.93, "", "", "", "", "", "", "", "", 3595., 
  481002., 44.341, 0.331, 3203., 0.295, 0.11, 9.1, "samples tested", "", "", 
  "", "", "", "", "", "", "", 78.7, 1.0847904*^7, 222.873, 27.6, 6.981, 
  4.419, 14600.861, 1.6, 266.653, 8.2, 8.5, 19.1, 55.182, 1.6, 74.08, 0.756}, 
 {"DOM", "North America", "Dominican Republic", "2020-10-01", 112728., 519., 
  372.286, 2108., 3., 4.571, 10391.685, 47.843, 34.319, 194.323, 0.277, 
  0.421, 0.95, "", "", "", "", "", "", "", "", 3749., 484751., 44.686, 0.346, 
  3209., 0.296, 0.116, 8.6, "samples tested", "", "", "", "", "", "", "", "", 
  "", 78.7, 1.0847904*^7, 222.873, 27.6, 6.981, 4.419, 14600.861, 1.6, 
  266.653, 8.2, 8.5, 19.1, 55.182, 1.6, 74.08, 0.756}, 
 {"DOM", "North America", "Dominican Republic", "2020-10-02", 113350., 622., 
  393.286, 2117., 9., 4.286, 10449.023, 57.338, 36.255, 195.153, 0.83, 0.395, 
  0.97, "", "", "", "", "", "", "", "", 3981., 488732., 45.053, 0.367, 3273., 
  0.302, 0.12, 8.3, "samples tested", "", "", "", "", "", "", "", "", "", 
  78.7, 1.0847904*^7, 222.873, 27.6, 6.981, 4.419, 14600.861, 1.6, 266.653, 
  8.2, 8.5, 19.1, 55.182, 1.6, 74.08, 0.756}, 
 {"DOM", "North America", "Dominican Republic", "2020-10-03", 113926., 576., 
  424.143, 2128., 11., 5., 10502.121, 53.098, 39.099, 196.167, 1.014, 0.461, 
  0.98, "", "", "", "", "", "", "", "", 4359., 493091., 45.455, 0.402, 3261., 
  0.301, 0.13, 7.7, "samples tested", "", "", "", "", "", "", "", "", "", 
  78.7, 1.0847904*^7, 222.873, 27.6, 6.981, 4.419, 14600.861, 1.6, 266.653, 
  8.2, 8.5, 19.1, 55.182, 1.6, 74.08, 0.756}, 
 {"DOM", "North America", "Dominican Republic", "2020-10-04", 114480., 554., 
  442., 2134., 6., 5.571, 10553.191, 51.07, 40.745, 196.72, 0.553, 0.514, 1., 
  "", "", "", "", "", "", "", "", 3109., 496200., 45.742, 0.287, 3397., 
  0.313, 0.13, 7.7, "samples tested", "", "", "", "", "", "", "", "", "", 
  78.7, 1.0847904*^7, 222.873, 27.6, 6.981, 4.419, 14600.861, 1.6, 266.653, 
  8.2, 8.5, 19.1, 55.182, 1.6, 74.08, 0.756}, 
 {"DOM", "North America", "Dominican Republic", "2020-10-05", 115054., 574., 
  484., 2144., 10., 6.571, 10606.104, 52.913, 44.617, 197.642, 0.922, 0.606, 
  1.01, "", "", "", "", "", "", "", "", 1881., 498081., 45.915, 0.173, 3310., 
  0.305, 0.146, 6.8, "samples tested", "", "", "", "", "", "", "", "", "", 
  78.7, 1.0847904*^7, 222.873, 27.6, 6.981, 4.419, 14600.861, 1.6, 266.653, 
  8.2, 8.5, 19.1, 55.182, 1.6, 74.08, 0.756}, 
 {"DOM", "North America", "Dominican Republic", "2020-10-06", 115371., 317., 
  495.857, 2149., 5., 6.857, 10635.326, 29.222, 45.71, 198.103, 0.461, 0.632, 
  1.01, "", "", "", "", "", "", "", "", 4599., 502680., 46.339, 0.424, 3610., 
  0.333, 0.137, 7.3, "samples tested", "", "", "", "", "", "", "", "", "", 
  78.7, 1.0847904*^7, 222.873, 27.6, 6.981, 4.419, 14600.861, 1.6, 266.653, 
  8.2, 8.5, 19.1, 55.182, 1.6, 74.08, 0.756}, 
 {"DOM", "North America", "Dominican Republic", "2020-10-07", 116148., 777., 
  562.714, 2159., 10., 7.714, 10706.953, 71.627, 51.873, 199.025, 0.922, 
  0.711, 1.01, "", "", "", "", "", "", "", "", 3738., 506418., 46.683, 0.345, 
  3631., 0.335, 0.155, 6.5, "samples tested", "", "", "", "", "", "", "", "", 
  "", 67.59, 1.0847904*^7, 222.873, 27.6, 6.981, 4.419, 14600.861, 1.6, 
  266.653, 8.2, 8.5, 19.1, 55.182, 1.6, 74.08, 0.756}, 
 {"DOM", "North America", "Dominican Republic", "2020-10-08", 116872., 724., 
  592., 2163., 4., 7.857, 10773.694, 66.741, 54.573, 199.393, 0.369, 0.724, 
  1., "", "", "", "", "", "", "", "", 4566., 510984., 47.104, 0.421, 3748., 
  0.346, 0.158, 6.3, "samples tested", "", "", "", "", "", "", "", "", "", 
  67.59, 1.0847904*^7, 222.873, 27.6, 6.981, 4.419, 14600.861, 1.6, 266.653, 
  8.2, 8.5, 19.1, 55.182, 1.6, 74.08, 0.756}, 
 {"DOM", "North America", "Dominican Republic", "2020-10-09", 117457., 585., 
  586.714, 2165., 2., 6.857, 10827.622, 53.927, 54.085, 199.578, 0.184, 
  0.632, 0.99, "", "", "", "", "", "", "", "", 4614., 515598., 47.53, 0.425, 
  3838., 0.354, 0.153, 6.5, "samples tested", "", "", "", "", "", "", "", "", 
  "", 67.59, 1.0847904*^7, 222.873, 27.6, 6.981, 4.419, 14600.861, 1.6, 
  266.653, 8.2, 8.5, 19.1, 55.182, 1.6, 74.08, 0.756}, 
 {"DOM", "North America", "Dominican Republic", "2020-10-10", 118014., 557., 
  584., 2167., 2., 5.571, 10878.968, 51.346, 53.835, 199.762, 0.184, 0.514, 
  0.97, "", "", "", "", "", "", "", "", 3768., 519366., 47.877, 0.347, 3754., 
  0.346, 0.156, 6.4, "samples tested", "", "", "", "", "", "", "", "", "", 
  67.59, 1.0847904*^7, 222.873, 27.6, 6.981, 4.419, 14600.861, 1.6, 266.653, 
  8.2, 8.5, 19.1, 55.182, 1.6, 74.08, 0.756}, 
 {"DOM", "North America", "Dominican Republic", "2020-10-11", 118477., 463., 
  571., 2173., 6., 5.571, 10921.649, 42.681, 52.637, 200.315, 0.553, 0.514, 
  0.96, "", "", "", "", "", "", "", "", 2746., 522112., 48.13, 0.253, 3702., 
  0.341, 0.154, 6.5, "samples tested", "", "", "", "", "", "", "", "", "", 
  67.59, 1.0847904*^7, 222.873, 27.6, 6.981, 4.419, 14600.861, 1.6, 266.653, 
  8.2, 8.5, 19.1, 55.182, 1.6, 74.08, 0.756}, 
 {"DOM", "North America", "Dominican Republic", "2020-10-12", 118843., 366., 
  541.286, 2179., 6., 5., 10955.388, 33.739, 49.898, 200.868, 0.553, 0.461, 
  0.95, "", "", "", "", "", "", "", "", 1525., 523637., 48.271, 0.141, 3651., 
  0.337, 0.148, 6.7, "samples tested", "", "", "", "", "", "", "", "", "", 
  67.59, 1.0847904*^7, 222.873, 27.6, 6.981, 4.419, 14600.861, 1.6, 266.653, 
  8.2, 8.5, 19.1, 55.182, 1.6, 74.08, 0.756}, 
 {"DOM", "North America", "Dominican Republic", "2020-10-13", 119008., 165., 
  519.571, 2183., 4., 4.857, 10970.599, 15.21, 47.896, 201.237, 0.369, 0.448, 
  0.95, "", "", "", "", "", "", "", "", 5350., 528987., 48.764, 0.493, 3758., 
  0.346, 0.138, 7.2, "samples tested", "", "", "", "", "", "", "", "", "", 
  67.59, 1.0847904*^7, 222.873, 27.6, 6.981, 4.419, 14600.861, 1.6, 266.653, 
  8.2, 8.5, 19.1, 55.182, 1.6, 74.08, 0.756}, 
 {"DOM", "North America", "Dominican Republic", "2020-10-14", 119662., 654., 
  502., 2186., 3., 3.857, 11030.887, 60.288, 46.276, 201.514, 0.277, 0.356, 
  0.95, "", "", "", "", "", "", "", "", 2679., 531666., 49.011, 0.247, 3607., 
  0.333, 0.139, 7.2, "samples tested", "", "", "", "", "", "", "", "", "", 
  67.59, 1.0847904*^7, 222.873, 27.6, 6.981, 4.419, 14600.861, 1.6, 266.653, 
  8.2, 8.5, 19.1, 55.182, 1.6, 74.08, 0.756}, 
 {"DOM", "North America", "Dominican Republic", "2020-10-15", 120066., 404., 
  456.286, 2189., 3., 3.714, 11068.129, 37.242, 42.062, 201.79, 0.277, 0.342, 
  0.94, "", "", "", "", "", "", "", "", 3906., 535572., 49.371, 0.36, 3513., 
  0.324, 0.13, 7.7, "samples tested", "", "", "", "", "", "", "", "", "", 
  67.59, 1.0847904*^7, 222.873, 27.6, 6.981, 4.419, 14600.861, 1.6, 266.653, 
  8.2, 8.5, 19.1, 55.182, 1.6, 74.08, 0.756}, 
 {"DOM", "North America", "Dominican Republic", "2020-10-16", 120450., 384., 
  427.571, 2192., 3., 3.857, 11103.527, 35.399, 39.415, 202.067, 0.277, 
  0.356, 0.94, "", "", "", "", "", "", "", "", 3481., 539053., 49.692, 0.321, 
  3351., 0.309, 0.128, 7.8, "samples tested", "", "", "", "", "", "", "", "", 
  "", 67.59, 1.0847904*^7, 222.873, 27.6, 6.981, 4.419, 14600.861, 1.6, 
  266.653, 8.2, 8.5, 19.1, 55.182, 1.6, 74.08, 0.756}, 
 {"DOM", "North America", "Dominican Republic", "2020-10-17", 120925., 475., 
  415.857, 2195., 3., 4., 11147.315, 43.787, 38.335, 202.343, 0.277, 0.369, 
  0.94, "", "", "", "", "", "", "", "", 3174., 542227., 49.984, 0.293, 3266., 
  0.301, 0.127, 7.9, "samples tested", "", "", "", "", "", "", "", "", "", 
  67.59, 1.0847904*^7, 222.873, 27.6, 6.981, 4.419, 14600.861, 1.6, 266.653, 
  8.2, 8.5, 19.1, 55.182, 1.6, 74.08, 0.756}, 
 {"DOM", "North America", "Dominican Republic", "2020-10-18", 121347., 422., 
  410., 2199., 4., 3.714, 11186.216, 38.902, 37.795, 202.712, 0.369, 0.342, 
  0.95, "", "", "", "", "", "", "", "", 3265., 545492., 50.285, 0.301, 3340., 
  0.308, 0.123, 8.1, "samples tested", "", "", "", "", "", "", "", "", "", 
  67.59, 1.0847904*^7, 222.873, 27.6, 6.981, 4.419, 14600.861, 1.6, 266.653, 
  8.2, 8.5, 19.1, 55.182, 1.6, 74.08, 0.756}, 
 {"DOM", "North America", "Dominican Republic", "2020-10-19", 121667., 320., 
  403.429, 2203., 4., 3.429, 11215.715, 29.499, 37.19, 203.081, 0.369, 0.316, 
  0.96, "", "", "", "", "", "", "", "", 2245., 547737., 50.492, 0.207, 3443., 
  0.317, 0.117, 8.5, "samples tested", "", "", "", "", "", "", "", "", "", 
  67.59, 1.0847904*^7, 222.873, 27.6, 6.981, 4.419, 14600.861, 1.6, 266.653, 
  8.2, 8.5, 19.1, 55.182, 1.6, 74.08, 0.756}, 
 {"DOM", "North America", "Dominican Republic", "2020-10-20", 121973., 306., 
  423.571, 2204., 1., 3., 11243.923, 28.208, 39.046, 203.173, 0.092, 0.277, 
  0.97, "", "", "", "", "", "", "", "", 3304., 551041., 50.797, 0.305, 3151., 
  0.29, 0.134, 7.4, "samples tested", "", "", "", "", "", "", "", "", "", 
  67.59, 1.0847904*^7, 222.873, 27.6, 6.981, 4.419, 14600.861, 1.6, 266.653, 
  8.2, 8.5, 19.1, 55.182, 1.6, 74.08, 0.756}, 
 {"DOM", "North America", "Dominican Republic", "2020-10-21", 122398., 425., 
  390.857, 2206., 2., 2.857, 11283.101, 39.178, 36.031, 203.357, 0.184, 
  0.263, 0.98, "", "", "", "", "", "", "", "", 3695., 554736., 51.138, 0.341, 
  3296., 0.304, 0.119, 8.4, "samples tested", "", "", "", "", "", "", "", "", 
  "", 67.59, 1.0847904*^7, 222.873, 27.6, 6.981, 4.419, 14600.861, 1.6, 
  266.653, 8.2, 8.5, 19.1, 55.182, 1.6, 74.08, 0.756}, 
 {"DOM", "North America", "Dominican Republic", "2020-10-22", 122873., 475., 
  401., 2212., 6., 3.286, 11326.889, 43.787, 36.966, 203.91, 0.553, 0.303, 
  0.99, "", "", "", "", "", "", "", "", 3772., 558508., 51.485, 0.348, 3277., 
  0.302, 0.122, 8.2, "samples tested", "", "", "", "", "", "", "", "", "", 
  67.59, 1.0847904*^7, 222.873, 27.6, 6.981, 4.419, 14600.861, 1.6, 266.653, 
  8.2, 8.5, 19.1, 55.182, 1.6, 74.08, 0.756}, 
 {"DOM", "North America", "Dominican Republic", "2020-10-23", 122873., 0., 
  346.143, 2212., 0., 2.857, 11326.889, 0., 31.909, 203.91, 0., 0.263, 1., 
  "", "", "", "", "", "", "", "", 5131., 563639., 51.958, 0.473, 3512., 
  0.324, 0.099, 10.1, "samples tested", "", "", "", "", "", "", "", "", "", 
  67.59, 1.0847904*^7, 222.873, 27.6, 6.981, 4.419, 14600.861, 1.6, 266.653, 
  8.2, 8.5, 19.1, 55.182, 1.6, 74.08, 0.756}, 
 {"DOM", "North America", "Dominican Republic", "2020-10-24", 124018., 1145., 
  441.857, 2220., 8., 3.571, 11432.439, 105.55, 40.732, 204.648, 0.737, 
  0.329, 1.02, "", "", "", "", "", "", "", "", 4337., 567976., 52.358, 0.4, 
  3678., 0.339, 0.12, 8.3, "samples tested", "", "", "", "", "", "", "", "", 
  "", 67.59, 1.0847904*^7, 222.873, 27.6, 6.981, 4.419, 14600.861, 1.6, 
  266.653, 8.2, 8.5, 19.1, 55.182, 1.6, 74.08, 0.756}, 
 {"DOM", "North America", "Dominican Republic", "2020-10-25", 124527., 509., 
  454.286, 2223., 3., 3.429, 11479.36, 46.922, 41.878, 204.924, 0.277, 0.316, 
  1.02, "", "", "", "", "", "", "", "", 2775., 570751., 52.614, 0.256, 3608., 
  0.333, 0.126, 7.9, "samples tested", "", "", "", "", "", "", "", "", "", 
  67.59, 1.0847904*^7, 222.873, 27.6, 6.981, 4.419, 14600.861, 1.6, 266.653, 
  8.2, 8.5, 19.1, 55.182, 1.6, 74.08, 0.756}, 
 {"DOM", "North America", "Dominican Republic", "2020-10-26", 124843., 316., 
  453.714, 2225., 2., 3.143, 11508.49, 29.13, 41.825, 205.109, 0.184, 0.29, 
  1.01, "", "", "", "", "", "", "", "", 1755., 572506., 52.776, 0.162, 3538., 
  0.326, 0.128, 7.8, "samples tested", "", "", "", "", "", "", "", "", "", 
  67.59, 1.0847904*^7, 222.873, 27.6, 6.981, 4.419, 14600.861, 1.6, 266.653, 
  8.2, 8.5, 19.1, 55.182, 1.6, 74.08, 0.756}, 
 {"DOM", "North America", "Dominican Republic", "2020-10-27", 125008., 165., 
  433.571, 2226., 1., 3.143, 11523.701, 15.21, 39.968, 205.201, 0.092, 0.29, 
  1.01, "", "", "", "", "", "", "", "", 6061., 578567., 53.334, 0.559, 3932., 
  0.362, 0.11, 9.1, "samples tested", "", "", "", "", "", "", "", "", "", 
  67.59, 1.0847904*^7, 222.873, 27.6, 6.981, 4.419, 14600.861, 1.6, 266.653, 
  8.2, 8.5, 19.1, 55.182, 1.6, 74.08, 0.756}, 
 {"DOM", "North America", "Dominican Republic", "2020-10-28", 125570., 562., 
  453.143, 2232., 6., 3.714, 11575.508, 51.807, 41.772, 205.754, 0.553, 
  0.342, 1.01, "", "", "", "", "", "", "", "", 4141., 582708., 53.716, 0.382, 
  3996., 0.368, 0.113, 8.8, "samples tested", "", "", "", "", "", "", "", "", 
  "", 67.59, 1.0847904*^7, 222.873, 27.6, 6.981, 4.419, 14600.861, 1.6, 
  266.653, 8.2, 8.5, 19.1, 55.182, 1.6, 74.08, 0.756}, 
 {"DOM", "North America", "Dominican Republic", "2020-10-29", 125913., 343., 
  434.286, 2234., 2., 3.143, 11607.127, 31.619, 40.034, 205.938, 0.184, 0.29, 
  1., "", "", "", "", "", "", "", "", 5294., 588002., 54.204, 0.488, 4213., 
  0.388, 0.103, 9.7, "samples tested", "", "", "", "", "", "", "", "", "", 
  67.59, 1.0847904*^7, 222.873, 27.6, 6.981, 4.419, 14600.861, 1.6, 266.653, 
  8.2, 8.5, 19.1, 55.182, 1.6, 74.08, 0.756}, 
 {"DOM", "North America", "Dominican Republic", "2020-10-30", 126332., 419., 
  494.143, 2236., 2., 3.429, 11645.752, 38.625, 45.552, 206.123, 0.184, 
  0.316, 1., "", "", "", "", "", "", "", "", 6702., 594704., 54.822, 0.618, 
  4438., 0.409, 0.111, 9., "samples tested", "", "", "", "", "", "", "", "", 
  "", 67.59, 1.0847904*^7, 222.873, 27.6, 6.981, 4.419, 14600.861, 1.6, 
  266.653, 8.2, 8.5, 19.1, 55.182, 1.6, 74.08, 0.756}, 
 {"DOM", "North America", "Dominican Republic", "2020-10-31", 127018., 686., 
  428.571, 2245., 9., 3.571, 11708.99, 63.238, 39.507, 206.952, 0.83, 0.329, 
  1.01, "", "", "", "", "", "", "", "", 4024., 598728., 55.193, 0.371, 4393., 
  0.405, 0.098, 10.3, "samples tested", "", "", "", "", "", "", "", "", "", 
  67.59, 1.0847904*^7, 222.873, 27.6, 6.981, 4.419, 14600.861, 1.6, 266.653, 
  8.2, 8.5, 19.1, 55.182, 1.6, 74.08, 0.756}, 
 {"DOM", "North America", "Dominican Republic", "2020-11-01", 127332., 314., 
  400.714, 2249., 4., 3.714, 11737.936, 28.946, 36.939, 207.321, 0.369, 
  0.342, 1.01, "", "", "", "", "", "", "", "", 3373., 602101., 55.504, 0.311, 
  4479., 0.413, 0.089, 11.2, "samples tested", "", "", "", "", "", "", "", 
  "", "", 67.59, 1.0847904*^7, 222.873, 27.6, 6.981, 4.419, 14600.861, 1.6, 
  266.653, 8.2, 8.5, 19.1, 55.182, 1.6, 74.08, 0.756}, 
 {"DOM", "North America", "Dominican Republic", "2020-11-02", 127591., 259., 
  392.571, 2250., 1., 3.571, 11761.811, 23.876, 36.189, 207.413, 0.092, 
  0.329, 1.01, "", "", "", "", "", "", "", "", 3259., 605360., 55.804, 0.3, 
  4693., 0.433, 0.084, 12., "samples tested", "", "", "", "", "", "", "", "", 
  "", 67.59, 1.0847904*^7, 222.873, 27.6, 6.981, 4.419, 14600.861, 1.6, 
  266.653, 8.2, 8.5, 19.1, 55.182, 1.6, 74.08, 0.756}, 
 {"DOM", "North America", "Dominican Republic", "2020-11-03", 127848., 257., 
  405.714, 2252., 2., 3.714, 11785.503, 23.691, 37.4, 207.598, 0.184, 0.342, 
  1.02, "", "", "", "", "", "", "", "", 3671., 609031., 56.143, 0.338, 4352., 
  0.401, 0.093, 10.7, "samples tested", "", "", "", "", "", "", "", "", "", 
  67.59, 1.0847904*^7, 222.873, 27.6, 6.981, 4.419, 14600.861, 1.6, 266.653, 
  8.2, 8.5, 19.1, 55.182, 1.6, 74.08, 0.756}, 
 {"DOM", "North America", "Dominican Republic", "2020-11-04", 128278., 430., 
  386.857, 2257., 5., 3.571, 11825.142, 39.639, 35.662, 208.059, 0.461, 
  0.329, 1.03, "", "", "", "", "", "", "", "", 3727., 612758., 56.486, 0.344, 
  4293., 0.396, 0.09, 11.1, "samples tested", "", "", "", "", "", "", "", "", 
  "", 67.59, 1.0847904*^7, 222.873, 27.6, 6.981, 4.419, 14600.861, 1.6, 
  266.653, 8.2, 8.5, 19.1, 55.182, 1.6, 74.08, 0.756}, 
 {"DOM", "North America", "Dominican Republic", "2020-11-05", 128824., 546., 
  415.857, 2260., 3., 3.714, 11875.474, 50.332, 38.335, 208.335, 0.277, 
  0.342, 1.04, "", "", "", "", "", "", "", "", 3608., 616366., 56.819, 0.333, 
  4052., 0.374, 0.103, 9.7, "samples tested", "", "", "", "", "", "", "", "", 
  "", 67.59, 1.0847904*^7, 222.873, 27.6, 6.981, 4.419, 14600.861, 1.6, 
  266.653, 8.2, 8.5, 19.1, 55.182, 1.6, 74.08, 0.756}, 
 {"DOM", "North America", "Dominican Republic", "2020-11-06", 129300., 476., 
  424., 2261., 1., 3.571, 11919.353, 43.879, 39.086, 208.427, 0.092, 0.329, 
  1.05, "", "", "", "", "", "", "", "", 2926., 619292., 57.089, 0.27, 3513., 
  0.324, 0.121, 8.3, "samples tested", "", "", "", "", "", "", "", "", "", 
  67.59, 1.0847904*^7, 222.873, 27.6, 6.981, 4.419, 14600.861, 1.6, 266.653, 
  8.2, 8.5, 19.1, 55.182, 1.6, 74.08, 0.756}, 
 {"DOM", "North America", "Dominican Republic", "2020-11-07", 129645., 345., 
  375.286, 2263., 2., 2.571, 11951.157, 31.803, 34.595, 208.612, 0.184, 
  0.237, 1.05, "", "", "", "", "", "", "", "", 3589., 622881., 57.419, 0.331, 
  3450., 0.318, 0.109, 9.2, "samples tested", "", "", "", "", "", "", "", "", 
  "", 67.59, 1.0847904*^7, 222.873, 27.6, 6.981, 4.419, 14600.861, 1.6, 
  266.653, 8.2, 8.5, 19.1, 55.182, 1.6, 74.08, 0.756}, 
 {"DOM", "North America", "Dominican Republic", "2020-11-08", 130182., 537., 
  407.143, 2265., 2., 2.286, 12000.659, 49.503, 37.532, 208.796, 0.184, 
  0.211, 1.07, "", "", "", "", "", "", "", "", 2947., 625828., 57.691, 0.272, 
  3390., 0.313, 0.12, 8.3, "samples tested", "", "", "", "", "", "", "", "", 
  "", 67.59, 1.0847904*^7, 222.873, 27.6, 6.981, 4.419, 14600.861, 1.6, 
  266.653, 8.2, 8.5, 19.1, 55.182, 1.6, 74.08, 0.756}, 
 {"DOM", "North America", "Dominican Republic", "2020-11-09", 130603., 421., 
  430.286, 2267., 2., 2.429, 12039.469, 38.809, 39.665, 208.98, 0.184, 0.224, 
  1.09, "", "", "", "", "", "", "", "", 3467., 629295., 58.011, 0.32, 3419., 
  0.315, 0.126, 7.9, "samples tested", "", "", "", "", "", "", "", "", "", 
  67.59, 1.0847904*^7, 222.873, 27.6, 6.981, 4.419, 14600.861, 1.6, 266.653, 
  8.2, 8.5, 19.1, 55.182, 1.6, 74.08, 0.756}, 
 {"DOM", "North America", "Dominican Republic", "2020-11-10", 131131., 528., 
  469., 2269., 2., 2.429, 12088.142, 48.673, 43.234, 209.165, 0.184, 0.224, 
  1.1, "", "", "", "", "", "", "", "", 1291., 630586., 58.13, 0.119, 3079., 
  0.284, 0.152, 6.6, "samples tested", "", "", "", "", "", "", "", "", "", 
  64.81, 1.0847904*^7, 222.873, 27.6, 6.981, 4.419, 14600.861, 1.6, 266.653, 
  8.2, 8.5, 19.1, 55.182, 1.6, 74.08, 0.756}, 
 {"DOM", "North America", "Dominican Republic", "2020-11-11", 131265., 134., 
  426.714, 2272., 3., 2.143, 12100.494, 12.353, 39.336, 209.441, 0.277, 
  0.198, 1.1, "", "", "", "", "", "", "", "", 3251., 633837., 58.429, 0.3, 
  3011., 0.278, 0.142, 7.1, "samples tested", "", "", "", "", "", "", "", "", 
  "", 64.81, 1.0847904*^7, 222.873, 27.6, 6.981, 4.419, 14600.861, 1.6, 
  266.653, 8.2, 8.5, 19.1, 55.182, 1.6, 74.08, 0.756}, 
 {"DOM", "North America", "Dominican Republic", "2020-11-12", 131636., 371., 
  401.714, 2274., 2., 2., 12134.694, 34.2, 37.032, 209.626, 0.184, 0.184, 
  1.12, "", "", "", "", "", "", "", "", 6369., 640206., 59.017, 0.587, 3406., 
  0.314, 0.118, 8.5, "samples tested", "", "", "", "", "", "", "", "", "", 
  64.81, 1.0847904*^7, 222.873, 27.6, 6.981, 4.419, 14600.861, 1.6, 266.653, 
  8.2, 8.5, 19.1, 55.182, 1.6, 74.08, 0.756}, 
 {"DOM", "North America", "Dominican Republic", "2020-11-13", 132554., 918., 
  464.857, 2280., 6., 2.714, 12219.319, 84.625, 42.852, 210.179, 0.553, 0.25, 
  1.14, "", "", "", "", "", "", "", "", 4332., 644538., 59.416, 0.399, 3607., 
  0.333, 0.129, 7.8, "samples tested", "", "", "", "", "", "", "", "", "", 
  64.81, 1.0847904*^7, 222.873, 27.6, 6.981, 4.419, 14600.861, 1.6, 266.653, 
  8.2, 8.5, 19.1, 55.182, 1.6, 74.08, 0.756}, 
 {"DOM", "North America", "Dominican Republic", "2020-11-14", 133225., 671., 
  511.429, 2282., 2., 2.714, 12281.174, 61.855, 47.145, 210.363, 0.184, 0.25, 
  1.15, "", "", "", "", "", "", "", "", 4021., 648559., 59.787, 0.371, 3668., 
  0.338, 0.139, 7.2, "samples tested", "", "", "", "", "", "", "", "", "", 
  64.81, 1.0847904*^7, 222.873, 27.6, 6.981, 4.419, 14600.861, 1.6, 266.653, 
  8.2, 8.5, 19.1, 55.182, 1.6, 74.08, 0.756}, 
 {"DOM", "North America", "Dominican Republic", "2020-11-15", 133724., 499., 
  506., 2285., 3., 2.857, 12327.174, 46., 46.645, 210.64, 0.277, 0.263, 1.15, 
  "", "", "", "", "", "", "", "", 3511., 652070., 60.11, 0.324, 3749., 0.346, 
  0.135, 7.4, "samples tested", "", "", "", "", "", "", "", "", "", 64.81, 
  1.0847904*^7, 222.873, 27.6, 6.981, 4.419, 14600.861, 1.6, 266.653, 8.2, 
  8.5, 19.1, 55.182, 1.6, 74.08, 0.756}, {"DOM", "North America", 
  "Dominican Republic", "2020-11-16", 134203., 479., 514.286, 2286., 1., 
  2.714, 12371.33, 44.156, 47.409, 210.732, 0.092, 0.25, 1.16, "", "", "", 
  "", "", "", "", "", 3221., 655291., 60.407, 0.297, 3714., 0.342, 0.138, 
  7.2, "samples tested", "", "", "", "", "", "", "", "", "", 64.81, 
  1.0847904*^7, 222.873, 27.6, 6.981, 4.419, 14600.861, 1.6, 266.653, 8.2, 
  8.5, 19.1, 55.182, 1.6, 74.08, 0.756}, {"DOM", "North America", 
  "Dominican Republic", "2020-11-17", 134697., 494., 509.429, 2290., 4., 3., 
  12416.869, 45.539, 46.961, 211.101, 0.369, 0.277, 1.17, "", "", "", "", "", 
  "", "", "", 3869., 659160., 60.764, 0.357, 4082., 0.376, 0.125, 8., 
  "samples tested", "", "", "", "", "", "", "", "", "", 64.81, 1.0847904*^7, 
  222.873, 27.6, 6.981, 4.419, 14600.861, 1.6, 266.653, 8.2, 8.5, 19.1, 
  55.182, 1.6, 74.08, 0.756}, {"DOM", "North America", "Dominican Republic", 
  "2020-11-18", 135157., 460., 556., 2293., 3., 3., 12459.273, 42.405, 
  51.254, 211.377, 0.277, 0.277, 1.17, "", "", "", "", "", "", "", "", 5875., 
  665035., 61.305, 0.542, 4457., 0.411, 0.125, 8., "samples tested", "", "", 
  "", "", "", "", "", "", "", 64.81, 1.0847904*^7, 222.873, 27.6, 6.981, 
  4.419, 14600.861, 1.6, 266.653, 8.2, 8.5, 19.1, 55.182, 1.6, 74.08, 0.756}, 
 {"DOM", "North America", "Dominican Republic", "2020-11-19", 136183., 1026., 
  649.571, 2301., 8., 3.857, 12553.854, 94.58, 59.88, 212.115, 0.737, 0.356, 
  1.17, "", "", "", "", "", "", "", "", 5139., 670174., 61.779, 0.474, 4281., 
  0.395, 0.152, 6.6, "samples tested", "", "", "", "", "", "", "", "", "", 
  64.81, 1.0847904*^7, 222.873, 27.6, 6.981, 4.419, 14600.861, 1.6, 266.653, 
  8.2, 8.5, 19.1, 55.182, 1.6, 74.08, 0.756}, 
 {"DOM", "North America", "Dominican Republic", "2020-11-20", 136784., 601., 
  604.286, 2306., 5., 3.714, 12609.256, 55.402, 55.705, 212.576, 0.461, 
  0.342, 1.17, "", "", "", "", "", "", "", "", 6404., 676578., 62.369, 0.59, 
  4577., 0.422, 0.132, 7.6, "samples tested", "", "", "", "", "", "", "", "", 
  "", 64.81, 1.0847904*^7, 222.873, 27.6, 6.981, 4.419, 14600.861, 1.6, 
  266.653, 8.2, 8.5, 19.1, 55.182, 1.6, 74.08, 0.756}, 
 {"DOM", "North America", "Dominican Republic", "2020-11-21", 137770., 986., 
  649.286, 2308., 2., 3.714, 12700.149, 90.893, 59.854, 212.76, 0.184, 0.342, 
  1.16, "", "", "", "", "", "", "", "", 5615., 682193., 62.887, 0.518, 4805., 
  0.443, 0.135, 7.4, "samples tested", "", "", "", "", "", "", "", "", "", 
  64.81, 1.0847904*^7, 222.873, 27.6, 6.981, 4.419, 14600.861, 1.6, 266.653, 
  8.2, 8.5, 19.1, 55.182, 1.6, 74.08, 0.756}, 
 {"DOM", "North America", "Dominican Republic", "2020-11-22", 138410., 640., 
  669.429, 2310., 2., 3.571, 12759.147, 58.998, 61.71, 212.944, 0.184, 0.329, 
  1.15, "", "", "", "", "", "", "", "", 3514., 685707., 63.211, 0.324, 4805., 
  0.443, 0.139, 7.2, "samples tested", "", "", "", "", "", "", "", "", "", 
  64.81, 1.0847904*^7, 222.873, 27.6, 6.981, 4.419, 14600.861, 1.6, 266.653, 
  8.2, 8.5, 19.1, 55.182, 1.6, 74.08, 0.756}, 
 {"DOM", "North America", "Dominican Republic", "2020-11-23", 138829., 419., 
  660.857, 2311., 1., 3.571, 12797.772, 38.625, 60.92, 213.037, 0.092, 0.329, 
  1.15, "", "", "", "", "", "", "", "", 1585., 687292., 63.357, 0.146, 4572., 
  0.421, 0.145, 6.9, "samples tested", "", "", "", "", "", "", "", "", "", 
  64.81, 1.0847904*^7, 222.873, 27.6, 6.981, 4.419, 14600.861, 1.6, 266.653, 
  8.2, 8.5, 19.1, 55.182, 1.6, 74.08, 0.756}, 
 {"DOM", "North America", "Dominican Republic", "2020-11-24", 139111., 282., 
  630.571, 2313., 2., 3.286, 12823.768, 25.996, 58.128, 213.221, 0.184, 
  0.303, 1.15, "", "", "", "", "", "", "", "", 4696., 691988., 63.79, 0.433, 
  4690., 0.432, 0.134, 7.4, "samples tested", "", "", "", "", "", "", "", "", 
  "", 64.81, 1.0847904*^7, 222.873, 27.6, 6.981, 4.419, 14600.861, 1.6, 
  266.653, 8.2, 8.5, 19.1, 55.182, 1.6, 74.08, 0.756}, 
 {"DOM", "North America", "Dominican Republic", "2020-11-25", 139396., 285., 
  605.571, 2315., 2., 3.143, 12850.04, 26.272, 55.824, 213.405, 0.184, 0.29, 
  1.15, "", "", "", "", "", "", "", "", "", "", "", "", 4750., 0.438, 0.127, 
  7.8, "samples tested", "", "", "", "", "", "", "", "", "", 64.81, 
  1.0847904*^7, 222.873, 27.6, 6.981, 4.419, 14600.861, 1.6, 266.653, 8.2, 
  8.5, 19.1, 55.182, 1.6, 74.08, 0.756}, {"DOM", "North America", 
  "Dominican Republic", "2020-11-26", 140922., 1526., 677., 2317., 2., 2.286, 
  12990.712, 140.672, 62.408, 213.59, 0.184, 0.211, 1.17, "", "", "", "", "", 
  "", "", "", "", 704580., 64.951, "", 4915., 0.453, 0.138, 7.3, 
  "samples tested", "", "", "", "", "", "", "", "", "", 64.81, 1.0847904*^7, 
  222.873, 27.6, 6.981, 4.419, 14600.861, 1.6, 266.653, 8.2, 8.5, 19.1, 
  55.182, 1.6, 74.08, 0.756}, {"DOM", "North America", "Dominican Republic", 
  "2020-11-27", 141777., 855., 713.286, 2324., 7., 2.571, 13069.529, 78.817, 
  65.753, 214.235, 0.645, 0.237, 1.16, "", "", "", "", "", "", "", "", "", 
  "", "", "", 4806., 0.443, 0.148, 6.7, "samples tested", "", "", "", "", "", 
  "", "", "", "", 64.81, 1.0847904*^7, 222.873, 27.6, 6.981, 4.419, 
  14600.861, 1.6, 266.653, 8.2, 8.5, 19.1, 55.182, 1.6, 74.08, 0.756}, 
 {"DOM", "North America", "Dominican Republic", "2020-11-28", 142653., 876., 
  697.571, 2328., 4., 2.857, 13150.282, 80.753, 64.305, 214.604, 0.369, 
  0.263, 1.14, "", "", "", "", "", "", "", "", "", 715862., 65.991, "", 
  4810., 0.443, 0.145, 6.9, "samples tested", "", "", "", "", "", "", "", "", 
  "", 64.81, 1.0847904*^7, 222.873, 27.6, 6.981, 4.419, 14600.861, 1.6, 
  266.653, 8.2, 8.5, 19.1, 55.182, 1.6, 74.08, 0.756}, 
 {"DOM", "North America", "Dominican Republic", "2020-11-29", 143473., 820., 
  723.286, 2330., 2., 2.857, 13225.873, 75.591, 66.675, 214.788, 0.184, 
  0.263, 1.13, "", "", "", "", "", "", "", "", 2873., 718735., 66.256, 0.265, 
  4718., 0.435, 0.153, 6.5, "samples tested", "", "", "", "", "", "", "", "", 
  "", 64.81, 1.0847904*^7, 222.873, 27.6, 6.981, 4.419, 14600.861, 1.6, 
  266.653, 8.2, 8.5, 19.1, 55.182, 1.6, 74.08, 0.756}, 
 {"DOM", "North America", "Dominican Republic", "2020-11-30", 143988., 515., 
  737., 2331., 1., 2.857, 13273.348, 47.475, 67.939, 214.88, 0.092, 0.263, 
  1.12, "", "", "", "", "", "", "", "", 2070., 720805., 66.446, 0.191, 4788., 
  0.441, 0.154, 6.5, "samples tested", "", "", "", "", "", "", "", "", "", 
  64.81, 1.0847904*^7, 222.873, 27.6, 6.981, 4.419, 14600.861, 1.6, 266.653, 
  8.2, 8.5, 19.1, 55.182, 1.6, 74.08, 0.756}, 
 {"DOM", "North America", "Dominican Republic", "2020-12-01", 144302., 314., 
  741.571, 2333., 2., 2.857, 13302.293, 28.946, 68.361, 215.065, 0.184, 
  0.263, 1.11, "", "", "", "", "", "", "", "", 6801., 727606., 67.073, 0.627, 
  5088., 0.469, 0.146, 6.9, "samples tested", "", "", "", "", "", "", "", "", 
  "", 64.81, 1.0847904*^7, 222.873, 27.6, 6.981, 4.419, 14600.861, 1.6, 
  266.653, 8.2, 8.5, 19.1, 55.182, 1.6, 74.08, 0.756}, 
 {"DOM", "North America", "Dominican Republic", "2020-12-02", 145197., 895., 
  828.714, 2334., 1., 2.714, 13384.798, 82.504, 76.394, 215.157, 0.092, 0.25, 
  1.11, "", "", "", "", "", "", "", "", 4819., 732425., 67.518, 0.444, 4877., 
  0.45, 0.17, 5.9, "samples tested", "", "", "", "", "", "", "", "", "", 
  64.81, 1.0847904*^7, 222.873, 27.6, 6.981, 4.419, 14600.861, 1.6, 266.653, 
  8.2, 8.5, 19.1, 55.182, 1.6, 74.08, 0.756}, 
 {"DOM", "North America", "Dominican Republic", "2020-12-03", 146009., 812., 
  726.714, 2335., 1., 2.571, 13459.651, 74.853, 66.991, 215.249, 0.092, 
  0.237, 1.1, "", "", "", "", "", "", "", "", 5731., 738156., 68.046, 0.528, 
  4797., 0.442, 0.151, 6.6, "samples tested", "", "", "", "", "", "", "", "", 
  "", 64.81, 1.0847904*^7, 222.873, 27.6, 6.981, 4.419, 14600.861, 1.6, 
  266.653, 8.2, 8.5, 19.1, 55.182, 1.6, 74.08, 0.756}, 
 {"DOM", "North America", "Dominican Republic", "2020-12-04", 146680., 671., 
  700.429, 2343., 8., 2.714, 13521.506, 61.855, 64.568, 215.986, 0.737, 0.25, 
  1.1, "", "", "", "", "", "", "", "", 8498., 746654., 68.829, 0.783, 5205., 
  0.48, 0.135, 7.4, "samples tested", "", "", "", "", "", "", "", "", "", 
  64.81, 1.0847904*^7, 222.873, 27.6, 6.981, 4.419, 14600.861, 1.6, 266.653, 
  8.2, 8.5, 19.1, 55.182, 1.6, 74.08, 0.756}, 
 {"DOM", "North America", "Dominican Republic", "2020-12-05", 147655., 975., 
  714.571, 2345., 2., 2.429, 13611.385, 89.879, 65.872, 216.171, 0.184, 
  0.224, 1.1, "", "", "", "", "", "", "", "", 6479., 753133., 69.427, 0.597, 
  5324., 0.491, 0.134, 7.5, "samples tested", "", "", "", "", "", "", "", "", 
  "", 64.81, 1.0847904*^7, 222.873, 27.6, 6.981, 4.419, 14600.861, 1.6, 
  266.653, 8.2, 8.5, 19.1, 55.182, 1.6, 74.08, 0.756}, 
 {"DOM", "North America", "Dominican Republic", "2020-12-06", 148453., 798., 
  711.429, 2345., 0., 2.143, 13684.948, 73.563, 65.582, 216.171, 0., 0.198, 
  1.1, "", "", "", "", "", "", "", "", 3910., 757043., 69.787, 0.36, 5473., 
  0.505, 0.13, 7.7, "samples tested", "", "", "", "", "", "", "", "", "", 
  64.81, 1.0847904*^7, 222.873, 27.6, 6.981, 4.419, 14600.861, 1.6, 266.653, 
  8.2, 8.5, 19.1, 55.182, 1.6, 74.08, 0.756}, 
 {"DOM", "North America", "Dominican Republic", "2020-12-07", 149138., 685., 
  735.714, 2346., 1., 2.143, 13748.094, 63.146, 67.821, 216.263, 0.092, 
  0.198, 1.11, "", "", "", "", "", "", "", "", 3969., 761012., 70.153, 0.366, 
  5744., 0.53, 0.128, 7.8, "samples tested", "", "", "", "", "", "", "", "", 
  "", 64.81, 1.0847904*^7, 222.873, 27.6, 6.981, 4.419, 14600.861, 1.6, 
  266.653, 8.2, 8.5, 19.1, 55.182, 1.6, 74.08, 0.756}, 
 {"DOM", "North America", "Dominican Republic", "2020-12-08", 149630., 492., 
  761.143, 2347., 1., 2., 13793.448, 45.354, 70.165, 216.355, 0.092, 0.184, 
  1.11, "", "", "", "", "", "", "", "", 5059., 766071., 70.619, 0.466, 5495., 
  0.507, 0.139, 7.2, "samples tested", "", "", "", "", "", "", "", "", "", 
  64.81, 1.0847904*^7, 222.873, 27.6, 6.981, 4.419, 14600.861, 1.6, 266.653, 
  8.2, 8.5, 19.1, 55.182, 1.6, 74.08, 0.756}, 
 {"DOM", "North America", "Dominican Republic", "2020-12-09", 150161., 531., 
  709.143, 2350., 3., 2.286, 13842.398, 48.95, 65.371, 216.632, 0.277, 0.211, 
  1.11, "", "", "", "", "", "", "", "", 8316., 774387., 71.386, 0.767, 5995., 
  0.553, 0.118, 8.5, "samples tested", "", "", "", "", "", "", "", "", "", 
  64.81, 1.0847904*^7, 222.873, 27.6, 6.981, 4.419, 14600.861, 1.6, 266.653, 
  8.2, 8.5, 19.1, 55.182, 1.6, 74.08, 0.756}, 
 {"DOM", "North America", "Dominican Republic", "2020-12-10", 151721., 1560., 
  816., 2358., 8., 3.286, 13986.204, 143.807, 75.222, 217.369, 0.737, 0.303, 
  1.12, "", "", "", "", "", "", "", "", 4500., 778887., 71.801, 0.415, 5819., 
  0.536, 0.14, 7.1, "samples tested", "", "", "", "", "", "", "", "", "", 
  64.81, 1.0847904*^7, 222.873, 27.6, 6.981, 4.419, 14600.861, 1.6, 266.653, 
  8.2, 8.5, 19.1, 55.182, 1.6, 74.08, 0.756}, 
 {"DOM", "North America", "Dominican Republic", "2020-12-11", 152452., 731., 
  824.571, 2359., 1., 2.286, 14053.59, 67.386, 76.012, 217.461, 0.092, 0.211, 
  1.11, "", "", "", "", "", "", "", "", 5739., 784626., 72.33, 0.529, 5425., 
  0.5, 0.152, 6.6, "samples tested", "", "", "", "", "", "", "", "", "", 
  64.81, 1.0847904*^7, 222.873, 27.6, 6.981, 4.419, 14600.861, 1.6, 266.653, 
  8.2, 8.5, 19.1, 55.182, 1.6, 74.08, 0.756}, 
 {"DOM", "North America", "Dominican Republic", "2020-12-12", 153585., 1133., 
  847.143, 2360., 1., 2.143, 14158.035, 104.444, 78.093, 217.554, 0.092, 
  0.198, 1.1, "", "", "", "", "", "", "", "", 6113., 790739., 72.893, 0.564, 
  5372., 0.495, 0.158, 6.3, "samples tested", "", "", "", "", "", "", "", "", 
  "", 64.81, 1.0847904*^7, 222.873, 27.6, 6.981, 4.419, 14600.861, 1.6, 
  266.653, 8.2, 8.5, 19.1, 55.182, 1.6, 74.08, 0.756}, 
 {"DOM", "North America", "Dominican Republic", "2020-12-13", 154692., 1107., 
  891.286, 2361., 1., 2.286, 14260.082, 102.047, 82.162, 217.646, 0.092, 
  0.211, 1.09, "", "", "", "", "", "", "", "", 2824., 793563., 73.154, 0.26, 
  5217., 0.481, 0.171, 5.9, "samples tested", "", "", "", "", "", "", "", "", 
  "", 64.81, 1.0847904*^7, 222.873, 27.6, 6.981, 4.419, 14600.861, 1.6, 
  266.653, 8.2, 8.5, 19.1, 55.182, 1.6, 74.08, 0.756}, 
 {"DOM", "North America", "Dominican Republic", "2020-12-14", 155184., 492., 
  863.714, 2364., 3., 2.571, 14305.436, 45.354, 79.62, 217.922, 0.277, 0.237, 
  1.08, "", "", "", "", "", "", "", "", 3808., 797371., 73.505, 0.351, 5194., 
  0.479, 0.166, 6., "samples tested", "", "", "", "", "", "", "", "", "", 
  64.81, 1.0847904*^7, 222.873, 27.6, 6.981, 4.419, 14600.861, 1.6, 266.653, 
  8.2, 8.5, 19.1, 55.182, 1.6, 74.08, 0.756}, 
 {"DOM", "North America", "Dominican Republic", "2020-12-15", 155797., 613., 
  881., 2367., 3., 2.857, 14361.945, 56.509, 81.214, 218.199, 0.277, 0.263, 
  1.08, "", "", "", "", "", "", "", "", 4160., 801531., 73.888, 0.383, 5066., 
  0.467, 0.174, 5.8, "samples tested", "", "", "", "", "", "", "", "", "", 
  62.96, 1.0847904*^7, 222.873, 27.6, 6.981, 4.419, 14600.861, 1.6, 266.653, 
  8.2, 8.5, 19.1, 55.182, 1.6, 74.08, 0.756}, 
 {"DOM", "North America", "Dominican Republic", "2020-12-16", 156585., 788., 
  917.714, 2372., 5., 3.143, 14434.586, 72.641, 84.598, 218.66, 0.461, 0.29, 
  1.08, "", "", "", "", "", "", "", "", 5049., 806580., 74.354, 0.465, 4599., 
  0.424, 0.2, 5., "samples tested", "", "", "", "", "", "", "", "", "", 
  62.96, 1.0847904*^7, 222.873, 27.6, 6.981, 4.419, 14600.861, 1.6, 266.653, 
  8.2, 8.5, 19.1, 55.182, 1.6, 74.08, 0.756}, 
 {"DOM", "North America", "Dominican Republic", "2020-12-17", 157305., 720., 
  797.714, 2375., 3., 2.429, 14500.958, 66.372, 73.536, 218.936, 0.277, 
  0.224, 1.07, "", "", "", "", "", "", "", "", 4550., 811130., 74.773, 0.419, 
  4606., 0.425, 0.173, 5.8, "samples tested", "", "", "", "", "", "", "", "", 
  "", 62.96, 1.0847904*^7, 222.873, 27.6, 6.981, 4.419, 14600.861, 1.6, 
  266.653, 8.2, 8.5, 19.1, 55.182, 1.6, 74.08, 0.756}, 
 {"DOM", "North America", "Dominican Republic", "2020-12-18", 157929., 624., 
  782.429, 2376., 1., 2.429, 14558.481, 57.523, 72.127, 219.028, 0.092, 
  0.224, 1.07, "", "", "", "", "", "", "", "", 6974., 818104., 75.416, 0.643, 
  4783., 0.441, 0.164, 6.1, "samples tested", "", "", "", "", "", "", "", "", 
  "", 62.96, 1.0847904*^7, 222.873, 27.6, 6.981, 4.419, 14600.861, 1.6, 
  266.653, 8.2, 8.5, 19.1, 55.182, 1.6, 74.08, 0.756}, 
 {"DOM", "North America", "Dominican Republic", "2020-12-19", 159064., 1135., 
  782.714, 2382., 6., 3.143, 14663.109, 104.629, 72.154, 219.582, 0.553, 
  0.29, 1.09, "", "", "", "", "", "", "", "", 7925., 826029., 76.146, 0.731, 
  5041., 0.465, 0.155, 6.4, "samples tested", "", "", "", "", "", "", "", "", 
  "", 62.96, 1.0847904*^7, 222.873, 27.6, 6.981, 4.419, 14600.861, 1.6, 
  266.653, 8.2, 8.5, 19.1, 55.182, 1.6, 74.08, 0.756}, 
 {"DOM", "North America", "Dominican Republic", "2020-12-20", 160386., 1322., 
  813.429, 2384., 2., 3.286, 14784.976, 121.867, 74.985, 219.766, 0.184, 
  0.303, 1.1, "", "", "", "", "", "", "", "", 3752., 829781., 76.492, 0.346, 
  5174., 0.477, 0.157, 6.4, "samples tested", "", "", "", "", "", "", "", "", 
  "", 62.96, 1.0847904*^7, 222.873, 27.6, 6.981, 4.419, 14600.861, 1.6, 
  266.653, 8.2, 8.5, 19.1, 55.182, 1.6, 74.08, 0.756}, 
 {"DOM", "North America", "Dominican Republic", "2020-12-21", 161052., 666., 
  838.286, 2385., 1., 3., 14846.37, 61.394, 77.276, 219.858, 0.092, 0.277, 
  1.1, "", "", "", "", "", "", "", "", 5650., 835431., 77.013, 0.521, 5437., 
  0.501, 0.154, 6.5, "samples tested", "", "", "", "", "", "", "", "", "", 
  62.96, 1.0847904*^7, 222.873, 27.6, 6.981, 4.419, 14600.861, 1.6, 266.653, 
  8.2, 8.5, 19.1, 55.182, 1.6, 74.08, 0.756}, 
 {"DOM", "North America", "Dominican Republic", "2020-12-22", 161930., 878., 
  876.143, 2398., 13., 4.429, 14927.308, 80.937, 80.766, 221.057, 1.198, 
  0.408, 1.1, "", "", "", "", "", "", "", "", 3353., 838784., 77.322, 0.309, 
  5322., 0.491, 0.165, 6.1, "samples tested", "", "", "", "", "", "", "", "", 
  "", 68.52, 1.0847904*^7, 222.873, 27.6, 6.981, 4.419, 14600.861, 1.6, 
  266.653, 8.2, 8.5, 19.1, 55.182, 1.6, 74.08, 0.756}, 
 {"DOM", "North America", "Dominican Republic", "2020-12-23", 162496., 566., 
  844.429, 2401., 3., 4.143, 14979.484, 52.176, 77.843, 221.333, 0.277, 
  0.382, 1.09, "", "", "", "", "", "", "", "", 4609., 843393., 77.747, 0.425, 
  5259., 0.485, 0.161, 6.2, "samples tested", "", "", "", "", "", "", "", "", 
  "", 68.52, 1.0847904*^7, 222.873, 27.6, 6.981, 4.419, 14600.861, 1.6, 
  266.653, 8.2, 8.5, 19.1, 55.182, 1.6, 74.08, 0.756}, 
 {"DOM", "North America", "Dominican Republic", "2020-12-24", 163654., 1158., 
  907., 2404., 3., 4.143, 15086.232, 106.749, 83.611, 221.61, 0.277, 0.382, 
  1.1, "", "", "", "", "", "", "", "", 6689., 850082., 78.364, 0.617, 5565., 
  0.513, 0.163, 6.1, "samples tested", "", "", "", "", "", "", "", "", "", 
  68.52, 1.0847904*^7, 222.873, 27.6, 6.981, 4.419, 14600.861, 1.6, 266.653, 
  8.2, 8.5, 19.1, 55.182, 1.6, 74.08, 0.756}, 
 {"DOM", "North America", "Dominican Republic", "2020-12-25", 165035., 1381., 
  1015.143, 2404., 0., 4., 15213.538, 127.306, 93.58, 221.61, 0., 0.369, 1.1, 
  "", "", "", "", "", "", "", "", 2965., 853047., 78.637, 0.273, 4992., 0.46, 
  0.203, 4.9, "samples tested", "", "", "", "", "", "", "", "", "", 68.52, 
  1.0847904*^7, 222.873, 27.6, 6.981, 4.419, 14600.861, 1.6, 266.653, 8.2, 
  8.5, 19.1, 55.182, 1.6, 74.08, 0.756}, {"DOM", "North America", 
  "Dominican Republic", "2020-12-26", 165940., 905., 982.286, 2404., 0., 
  3.143, 15296.964, 83.426, 90.551, 221.61, 0., 0.29, 1.09, "", "", "", "", 
  "", "", "", "", 2808., 855855., 78.896, 0.259, 4261., 0.393, 0.231, 4.3, 
  "samples tested", "", "", "", "", "", "", "", "", "", 68.52, 1.0847904*^7, 
  222.873, 27.6, 6.981, 4.419, 14600.861, 1.6, 266.653, 8.2, 8.5, 19.1, 
  55.182, 1.6, 74.08, 0.756}, {"DOM", "North America", "Dominican Republic", 
  "2020-12-27", 166764., 824., 911.143, 2404., 0., 2.857, 15372.924, 75.959, 
  83.993, 221.61, 0., 0.263, 1.09, "", "", "", "", "", "", "", "", 2040., 
  857895., 79.084, 0.188, 4016., 0.37, 0.227, 4.4, "samples tested", "", "", 
  "", "", "", "", "", "", "", 68.52, 1.0847904*^7, 222.873, 27.6, 6.981, 
  4.419, 14600.861, 1.6, 266.653, 8.2, 8.5, 19.1, 55.182, 1.6, 74.08, 0.756}, 
 {"DOM", "North America", "Dominican Republic", "2020-12-28", 167405., 641., 
  907.571, 2404., 0., 2.714, 15432.013, 59.09, 83.663, 221.61, 0., 0.25, 1.1, 
  "", "", "", "", "", "", "", "", 2311., 860206., 79.297, 0.213, 3539., 
  0.326, 0.256, 3.9, "samples tested", "", "", "", "", "", "", "", "", "", 
  68.52, 1.0847904*^7, 222.873, 27.6, 6.981, 4.419, 14600.861, 1.6, 266.653, 
  8.2, 8.5, 19.1, 55.182, 1.6, 74.08, 0.756}, 
 {"DOM", "North America", "Dominican Republic", "2020-12-29", 168265., 860., 
  905., 2405., 1., 1., 15511.291, 79.278, 83.426, 221.702, 0.092, 0.092, 
  1.11, "", "", "", "", "", "", "", "", 5388., 865594., 79.794, 0.497, 3830., 
  0.353, 0.236, 4.2, "samples tested", "", "", "", "", "", "", "", "", "", 
  68.52, 1.0847904*^7, 222.873, 27.6, 6.981, 4.419, 14600.861, 1.6, 266.653, 
  8.2, 8.5, 19.1, 55.182, 1.6, 74.08, 0.756}, 
 {"DOM", "North America", "Dominican Republic", "2020-12-30", 169579., 1314., 
  1011.857, 2409., 4., 1.143, 15632.421, 121.129, 93.277, 222.071, 0.369, 
  0.105, 1.12, "", "", "", "", "", "", "", "", 4266., 869860., 80.187, 0.393, 
  3781., 0.349, 0.268, 3.7, "samples tested", "", "", "", "", "", "", "", "", 
  "", 68.52, 1.0847904*^7, 222.873, 27.6, 6.981, 4.419, 14600.861, 1.6, 
  266.653, 8.2, 8.5, 19.1, 55.182, 1.6, 74.08, 0.756}, 
 {"DOM", "North America", "Dominican Republic", "2020-12-31", 170785., 1206., 
  1018.714, 2414., 5., 1.429, 15743.594, 111.174, 93.909, 222.531, 0.461, 
  0.132, 1.11, "", "", "", "", "", "", "", "", 6384., 876244., 80.775, 0.589, 
  3737., 0.344, 0.273, 3.7, "samples tested", "", "", "", "", "", "", "", "", 
  "", 70.37, 1.0847904*^7, 222.873, 27.6, 6.981, 4.419, 14600.861, 1.6, 
  266.653, 8.2, 8.5, 19.1, 55.182, 1.6, 74.08, 0.756}, 
 {"DOM", "North America", "Dominican Republic", "2021-01-01", 172218., 1433., 
  1026.143, 2416., 2., 1.714, 15875.694, 132.099, 94.594, 222.716, 0.184, 
  0.158, 1.11, "", "", "", "", "", "", "", "", 2337., 878581., 80.991, 0.215, 
  3648., 0.336, 0.281, 3.6, "samples tested", "", "", "", "", "", "", "", "", 
  "", 70.37, 1.0847904*^7, 222.873, 27.6, 6.981, 4.419, 14600.861, 1.6, 
  266.653, 8.2, 8.5, 19.1, 55.182, 1.6, 74.08, 0.756}, 
 {"DOM", "North America", "Dominican Republic", "2021-01-02", 172965., 747., 
  1003.571, 2416., 0., 1.714, 15944.555, 68.861, 92.513, 222.716, 0., 0.158, 
  1.1, "", "", "", "", "", "", "", "", 1337., 879918., 81.114, 0.123, 3438., 
  0.317, 0.292, 3.4, "samples tested", "", "", "", "", "", "", "", "", "", 
  70.37, 1.0847904*^7, 222.873, 27.6, 6.981, 4.419, 14600.861, 1.6, 266.653, 
  8.2, 8.5, 19.1, 55.182, 1.6, 74.08, 0.756}, 
 {"DOM", "North America", "Dominican Republic", "2021-01-03", 173331., 366., 
  938.143, 2418., 2., 2., 15978.294, 33.739, 86.481, 222.9, 0.184, 0.184, 
  1.11, "", "", "", "", "", "", "", "", 5858., 885776., 81.654, 0.54, 3983., 
  0.367, 0.236, 4.2, "samples tested", "", "", "", "", "", "", "", "", "", 
  70.37, 1.0847904*^7, 222.873, 27.6, 6.981, 4.419, 14600.861, 1.6, 266.653, 
  8.2, 8.5, 19.1, 55.182, 1.6, 74.08, 0.756}, 
 {"DOM", "North America", "Dominican Republic", "2021-01-04", 175374., 2043., 
  1138.429, 2419., 1., 2.143, 16166.625, 188.331, 104.945, 222.992, 0.092, 
  0.198, 1.13, "", "", "", "", "", "", "", "", 1626., 887402., 81.804, 0.15, 
  3885., 0.358, 0.293, 3.4, "samples tested", "", "", "", "", "", "", "", "", 
  "", 70.37, 1.0847904*^7, 222.873, 27.6, 6.981, 4.419, 14600.861, 1.6, 
  266.653, 8.2, 8.5, 19.1, 55.182, 1.6, 74.08, 0.756}, 
 {"DOM", "North America", "Dominican Republic", "2021-01-05", 175849., 475., 
  1083.429, 2419., 0., 2., 16210.413, 43.787, 99.874, 222.992, 0., 0.184, 
  1.12, "", "", "", "", "", "", "", "", 1778., 889180., 81.968, 0.164, 3369., 
  0.311, 0.322, 3.1, "samples tested", "", "", "", "", "", "", "", "", "", 
  70.37, 1.0847904*^7, 222.873, 27.6, 6.981, 4.419, 14600.861, 1.6, 266.653, 
  8.2, 8.5, 19.1, 55.182, 1.6, 74.08, 0.756}, 
 {"DOM", "North America", "Dominican Republic", "2021-01-06", 176378., 529., 
  971.286, 2419., 0., 1.429, 16259.178, 48.765, 89.537, 222.992, 0., 0.132, 
  1.12, "", "", "", "", "", "", "", "", 3568., 892748., 82.297, 0.329, 3270., 
  0.301, 0.297, 3.4, "samples tested", "", "", "", "", "", "", "", "", "", 
  70.37, 1.0847904*^7, 222.873, 27.6, 6.981, 4.419, 14600.861, 1.6, 266.653, 
  8.2, 8.5, 19.1, 55.182, 1.6, 74.08, 0.756}, 
 {"DOM", "North America", "Dominican Republic", "2021-01-07", 177493., 1115., 
  958.286, 2423., 4., 1.286, 16361.963, 102.785, 88.338, 223.361, 0.369, 
  0.119, 1.14, "", "", "", "", "", "", "", "", 5285., 898033., 82.784, 0.487, 
  3113., 0.287, 0.308, 3.2, "samples tested", "", "", "", "", "", "", "", "", 
  "", 70.37, 1.0847904*^7, 222.873, 27.6, 6.981, 4.419, 14600.861, 1.6, 
  266.653, 8.2, 8.5, 19.1, 55.182, 1.6, 74.08, 0.756}, 
 {"DOM", "North America", "Dominican Republic", "2021-01-08", 178538., 1045., 
  902.857, 2424., 1., 1.143, 16458.295, 96.332, 83.229, 223.453, 0.092, 
  0.105, 1.15, "", "", "", "", "", "", "", "", 6911., 904944., 83.421, 0.637, 
  3766., 0.347, 0.24, 4.2, "samples tested", "", "", "", "", "", "", "", "", 
  "", 70.37, 1.0847904*^7, 222.873, 27.6, 6.981, 4.419, 14600.861, 1.6, 
  266.653, 8.2, 8.5, 19.1, 55.182, 1.6, 74.08, 0.756}, 
 {"DOM", "North America", "Dominican Republic", "2021-01-09", 180644., 2106., 
  1097., 2424., 0., 1.143, 16652.434, 194.139, 101.126, 223.453, 0., 0.105, 
  1.17, "", "", "", "", "", "", "", "", 4933., 909877., 83.876, 0.455, 4280., 
  0.395, 0.256, 3.9, "samples tested", "", "", "", "", "", "", "", "", "", 
  70.37, 1.0847904*^7, 222.873, 27.6, 6.981, 4.419, 14600.861, 1.6, 266.653, 
  8.2, 8.5, 19.1, 55.182, 1.6, 74.08, 0.756}, 
 {"DOM", "North America", "Dominican Republic", "2021-01-10", 182103., 1459., 
  1253.143, 2427., 3., 1.286, 16786.93, 134.496, 115.519, 223.73, 0.277, 
  0.119, 1.18, "", "", "", "", "", "", "", "", 4379., 914256., 84.28, 0.404, 
  4069., 0.375, 0.308, 3.2, "samples tested", "", "", "", "", "", "", "", "", 
  "", 70.37, 1.0847904*^7, 222.873, 27.6, 6.981, 4.419, 14600.861, 1.6, 
  266.653, 8.2, 8.5, 19.1, 55.182, 1.6, 74.08, 0.756}, 
 {"DOM", "North America", "Dominican Republic", "2021-01-11", 183282., 1179., 
  1129.714, 2427., 0., 1.143, 16895.614, 108.685, 104.141, 223.73, 0., 0.105, 
  1.17, "", "", "", "", "", "", "", "", 5465., 919721., 84.783, 0.504, 4617., 
  0.426, 0.245, 4.1, "samples tested", "", "", "", "", "", "", "", "", "", 
  70.37, 1.0847904*^7, 222.873, 27.6, 6.981, 4.419, 14600.861, 1.6, 266.653, 
  8.2, 8.5, 19.1, 55.182, 1.6, 74.08, 0.756}, 
 {"DOM", "North America", "Dominican Republic", "2021-01-12", 184788., 1506., 
  1277., 2427., 0., 1.143, 17034.443, 138.829, 117.719, 223.73, 0., 0.105, 
  1.17, "", "", "", "", "", "", "", "", 8028., 927749., 85.523, 0.74, 5510., 
  0.508, 0.232, 4.3, "samples tested", "", "", "", "", "", "", "", "", "", 
  70.37, 1.0847904*^7, 222.873, 27.6, 6.981, 4.419, 14600.861, 1.6, 266.653, 
  8.2, 8.5, 19.1, 55.182, 1.6, 74.08, 0.756}, 
 {"DOM", "North America", "Dominican Republic", "2021-01-13", 186383., 1595., 
  1429.286, 2428., 1., 1.286, 17181.476, 147.033, 131.757, 223.822, 0.092, 
  0.119, 1.17, "", "", "", "", "", "", "", "", 4840., 932589., 85.97, 0.446, 
  5692., 0.525, 0.251, 4., "samples tested", "", "", "", "", "", "", "", "", 
  "", 70.37, 1.0847904*^7, 222.873, 27.6, 6.981, 4.419, 14600.861, 1.6, 
  266.653, 8.2, 8.5, 19.1, 55.182, 1.6, 74.08, 0.756}, 
 {"DOM", "North America", "Dominican Republic", "2021-01-14", 187487., 1104., 
  1427.714, 2428., 0., 0.714, 17283.247, 101.771, 131.612, 223.822, 0., 
  0.066, 1.15, "", "", "", "", "", "", "", "", 6164., 938753., 86.538, 0.568, 
  5817., 0.536, 0.245, 4.1, "samples tested", "", "", "", "", "", "", "", "", 
  "", 70.37, 1.0847904*^7, 222.873, 27.6, 6.981, 4.419, 14600.861, 1.6, 
  266.653, 8.2, 8.5, 19.1, 55.182, 1.6, 74.08, 0.756}, 
 {"DOM", "North America", "Dominican Republic", "2021-01-15", 188969., 1482., 
  1490.143, 2432., 4., 1.143, 17419.863, 136.616, 137.367, 224.191, 0.369, 
  0.105, 1.15, "", "", "", "", "", "", "", "", 8670., 947423., 87.337, 0.799, 
  6068., 0.559, 0.246, 4.1, "samples tested", "", "", "", "", "", "", "", "", 
  "", 70.37, 1.0847904*^7, 222.873, 27.6, 6.981, 4.419, 14600.861, 1.6, 
  266.653, 8.2, 8.5, 19.1, 55.182, 1.6, 74.08, 0.756}, 
 {"DOM", "North America", "Dominican Republic", "2021-01-16", 191339., 2370., 
  1527.857, 2432., 0., 1.143, 17638.338, 218.475, 140.844, 224.191, 0., 
  0.105, 1.15, "", "", "", "", "", "", "", "", 6414., 953837., 87.928, 0.591, 
  6280., 0.579, 0.243, 4.1, "samples tested", "", "", "", "", "", "", "", "", 
  "", 70.37, 1.0847904*^7, 222.873, 27.6, 6.981, 4.419, 14600.861, 1.6, 
  266.653, 8.2, 8.5, 19.1, 55.182, 1.6, 74.08, 0.756}, 
 {"DOM", "North America", "Dominican Republic", "2021-01-17", 193118., 1779., 
  1573.571, 2437., 5., 1.429, 17802.333, 163.995, 145.058, 224.652, 0.461, 
  0.132, 1.13, "", "", "", "", "", "", "", "", 6967., 960804., 88.57, 0.642, 
  6650., 0.613, 0.237, 4.2, "samples tested", "", "", "", "", "", "", "", "", 
  "", 70.37, 1.0847904*^7, 222.873, 27.6, 6.981, 4.419, 14600.861, 1.6, 
  266.653, 8.2, 8.5, 19.1, 55.182, 1.6, 74.08, 0.756}, 
 {"DOM", "North America", "Dominican Republic", "2021-01-18", 194966., 1848., 
  1669.143, 2448., 11., 3., 17972.689, 170.355, 153.868, 225.666, 1.014, 
  0.277, 1.12, "", "", "", "", "", "", "", "", 5741., 966545., 89.1, 0.529, 
  6689., 0.617, 0.25, 4., "samples tested", "", "", "", "", "", "", "", "", 
  "", 70.37, 1.0847904*^7, 222.873, 27.6, 6.981, 4.419, 14600.861, 1.6, 
  266.653, 8.2, 8.5, 19.1, 55.182, 1.6, 74.08, 0.756}, 
 {"DOM", "North America", "Dominican Republic", "2021-01-19", 196591., 1625., 
  1686.143, 2461., 13., 4.857, 18122.487, 149.799, 155.435, 226.864, 1.198, 
  0.448, 1.1, "", "", "", "", "", "", "", "", 7041., 973586., 89.749, 0.649, 
  6548., 0.604, 0.258, 3.9, "samples tested", "", "", "", "", "", "", "", "", 
  "", 70.37, 1.0847904*^7, 222.873, 27.6, 6.981, 4.419, 14600.861, 1.6, 
  266.653, 8.2, 8.5, 19.1, 55.182, 1.6, 74.08, 0.756}, 
 {"DOM", "North America", "Dominican Republic", "2021-01-20", 198123., 1532., 
  1677.143, 2470., 9., 6., 18263.713, 141.225, 154.605, 227.694, 0.83, 0.553, 
  1.07, "", "", "", "", "", "", "", "", 7920., 981506., 90.479, 0.73, 6988., 
  0.644, 0.24, 4.2, "samples tested", "", "", "", "", "", "", "", "", "", 
  70.37, 1.0847904*^7, 222.873, 27.6, 6.981, 4.419, 14600.861, 1.6, 266.653, 
  8.2, 8.5, 19.1, 55.182, 1.6, 74.08, 0.756}, 
 {"DOM", "North America", "Dominican Republic", "2021-01-21", 199672., 1549., 
  1740.714, 2482., 12., 7.714, 18406.505, 142.793, 160.465, 228.8, 1.106, 
  0.711, 1.05, "", "", "", "", "", "", "", "", 7532., 989038., 91.173, 0.694, 
  7184., 0.662, 0.242, 4.1, "samples tested", "", "", "", "", "", "", "", "", 
  "", 70.37, 1.0847904*^7, 222.873, 27.6, 6.981, 4.419, 14600.861, 1.6, 
  266.653, 8.2, 8.5, 19.1, 55.182, 1.6, 74.08, 0.756}, 
 {"DOM", "North America", "Dominican Republic", "2021-01-22", 201145., 1473., 
  1739.429, 2496., 14., 9.143, 18542.292, 135.787, 160.347, 230.091, 1.291, 
  0.843, 1.03, "", "", "", "", "", "", "", "", 6932., 995970., 91.812, 0.639, 
  6935., 0.639, 0.251, 4., "samples tested", "", "", "", "", "", "", "", "", 
  "", 70.37, 1.0847904*^7, 222.873, 27.6, 6.981, 4.419, 14600.861, 1.6, 
  266.653, 8.2, 8.5, 19.1, 55.182, 1.6, 74.08, 0.756}, 
 {"DOM", "North America", "Dominican Republic", "2021-01-23", 202507., 1362., 
  1595.429, 2513., 17., 11.571, 18667.846, 125.554, 147.073, 231.658, 1.567, 
  1.067, 1.01, "", "", "", "", "", "", "", "", 7507., 1.003477*^6, 92.504, 
  0.692, 7091., 0.654, 0.225, 4.4, "samples tested", "", "", "", "", "", "", 
  "", "", "", 70.37, 1.0847904*^7, 222.873, 27.6, 6.981, 4.419, 14600.861, 
  1.6, 266.653, 8.2, 8.5, 19.1, 55.182, 1.6, 74.08, 0.756}, 
 {"DOM", "North America", "Dominican Republic", "2021-01-24", 203946., 1439., 
  1546.857, 2531., 18., 13.429, 18800.498, 132.652, 142.595, 233.317, 1.659, 
  1.238, 1., "", "", "", "", "", "", "", "", 4600., 1.008077*^6, 92.928, 
  0.424, 6753., 0.623, 0.229, 4.4, "samples tested", "", "", "", "", "", "", 
  "", "", "", 70.37, 1.0847904*^7, 222.873, 27.6, 6.981, 4.419, 14600.861, 
  1.6, 266.653, 8.2, 8.5, 19.1, 55.182, 1.6, 74.08, 0.756}, 
 {"DOM", "North America", "Dominican Republic", "2021-01-25", 205162., 1216., 
  1456.571, 2545., 14., 13.857, 18912.594, 112.095, 134.272, 234.608, 1.291, 
  1.277, 1., "", "", "", "", "", "", "", "", 4567., 1.012644*^6, 93.349, 
  0.421, 6586., 0.607, 0.221, 4.5, "samples tested", "", "", "", "", "", "", 
  "", "", "", 70.37, 1.0847904*^7, 222.873, 27.6, 6.981, 4.419, 14600.861, 
  1.6, 266.653, 8.2, 8.5, 19.1, 55.182, 1.6, 74.08, 0.756}, 
 {"DOM", "North America", "Dominican Republic", "2021-01-26", 206305., 1143., 
  1387.714, 2564., 19., 14.714, 19017.96, 105.366, 127.925, 236.359, 1.751, 
  1.356, 0.99, "", "", "", "", "", "", "", "", 5020., 1.017664*^6, 93.812, 
  0.463, 6297., 0.58, 0.22, 4.5, "samples tested", "", "", "", "", "", "", 
  "", "", "", 70.37, 1.0847904*^7, 222.873, 27.6, 6.981, 4.419, 14600.861, 
  1.6, 266.653, 8.2, 8.5, 19.1, 55.182, 1.6, 74.08, 0.756}, 
 {"DOM", "North America", "Dominican Republic", "2021-01-27", 207455., 1150., 
  1333.143, 2579., 15., 15.571, 19123.971, 106.011, 122.894, 237.742, 1.383, 
  1.435, 0.98, "", "", "", "", "", "", "", "", 8674., 1.026338*^6, 94.612, 
  0.8, 6405., 0.59, 0.208, 4.8, "samples tested", "", "", "", "", "", "", "", 
  "", "", 70.37, 1.0847904*^7, 222.873, 27.6, 6.981, 4.419, 14600.861, 1.6, 
  266.653, 8.2, 8.5, 19.1, 55.182, 1.6, 74.08, 0.756}, 
 {"DOM", "North America", "Dominican Republic", "2021-01-28", 208610., 1155., 
  1276.857, 2603., 24., 17.286, 19230.443, 106.472, 117.705, 239.954, 2.212, 
  1.593, 0.98, "", "", "", "", "", "", "", "", 7194., 1.033532*^6, 95.275, 
  0.663, 6356., 0.586, 0.201, 5., "samples tested", "", "", "", "", "", "", 
  "", "", "", 70.37, 1.0847904*^7, 222.873, 27.6, 6.981, 4.419, 14600.861, 
  1.6, 266.653, 8.2, 8.5, 19.1, 55.182, 1.6, 74.08, 0.756}, 
 {"DOM", "North America", "Dominican Republic", "2021-01-29", 210412., 1802., 
  1323.857, 2626., 23., 18.571, 19396.558, 166.115, 122.038, 242.074, 2.12, 
  1.712, 0.98, "", "", "", "", "", "", "", "", 11329., 1.044861*^6, 96.319, 
  1.044, 6984., 0.644, 0.19, 5.3, "samples tested", "", "", "", "", "", "", 
  "", "", "", 70.37, 1.0847904*^7, 222.873, 27.6, 6.981, 4.419, 14600.861, 
  1.6, 266.653, 8.2, 8.5, 19.1, 55.182, 1.6, 74.08, 0.756}, 
 {"DOM", "North America", "Dominican Republic", "2021-01-30", 212553., 2141., 
  1435.143, 2646., 20., 19., 19593.923, 197.365, 132.297, 243.918, 1.844, 
  1.751, 0.98, "", "", "", "", "", "", "", "", 6952., 1.051813*^6, 96.96, 
  0.641, 6905., 0.637, 0.208, 4.8, "samples tested", "", "", "", "", "", "", 
  "", "", "", 70.37, 1.0847904*^7, 222.873, 27.6, 6.981, 4.419, 14600.861, 
  1.6, 266.653, 8.2, 8.5, 19.1, 55.182, 1.6, 74.08, 0.756}, 
 {"DOM", "North America", "Dominican Republic", "2021-01-31", 214060., 1507., 
  1444.857, 2666., 20., 19.286, 19732.844, 138.921, 133.192, 245.762, 1.844, 
  1.778, 0.96, "", "", "", "", "", "", "", "", "", "", "", "", 7019., 0.647, 
  0.206, 4.9, "samples tested", "", "", "", "", "", "", "", "", "", 70.37, 
  1.0847904*^7, 222.873, 27.6, 6.981, 4.419, 14600.861, 1.6, 266.653, 8.2, 
  8.5, 19.1, 55.182, 1.6, 74.08, 0.756}, {"DOM", "North America", 
  "Dominican Republic", "2021-02-01", 215086., 1026., 1417.714, 2688., 22., 
  20.429, 19827.425, 94.58, 130.69, 247.79, 2.028, 1.883, 0.95, "", "", "", 
  "", "", "", "", "", "", 1.062607*^6, 97.955, "", 7138., 0.658, 0.199, 5., 
  "samples tested", "", "", "", "", "", "", "", "", "", 70.37, 1.0847904*^7, 
  222.873, 27.6, 6.981, 4.419, 14600.861, 1.6, 266.653, 8.2, 8.5, 19.1, 
  55.182, 1.6, 74.08, 0.756}, {"DOM", "North America", "Dominican Republic", 
  "2021-02-02", 215920., 834., 1373.571, 2704., 16., 20., 19904.306, 76.881, 
  126.621, 249.265, 1.475, 1.844, 0.94, "", "", "", "", "", "", "", "", 
  6086., 1.068693*^6, 98.516, 0.561, 7290., 0.672, 0.188, 5.3, 
  "samples tested", "", "", "", "", "", "", "", "", "", 70.37, 1.0847904*^7, 
  222.873, 27.6, 6.981, 4.419, 14600.861, 1.6, 266.653, 8.2, 8.5, 19.1, 
  55.182, 1.6, 74.08, 0.756}, {"DOM", "North America", "Dominican Republic", 
  "2021-02-03", 217277., 1357., 1403.143, 2719., 15., 20., 20029.399, 
  125.093, 129.347, 250.647, 1.383, 1.844, 0.93, "", "", "", "", "", "", "", 
  "", 8230., 1.076923*^6, 99.275, 0.759, 7226., 0.666, 0.194, 5.1, 
  "samples tested", "", "", "", "", "", "", "", "", "", 70.37, 1.0847904*^7, 
  222.873, 27.6, 6.981, 4.419, 14600.861, 1.6, 266.653, 8.2, 8.5, 19.1, 
  55.182, 1.6, 74.08, 0.756}, {"DOM", "North America", "Dominican Republic", 
  "2021-02-04", 218948., 1671., 1476.857, 2747., 28., 20.571, 20183.438, 
  154.039, 136.142, 253.229, 2.581, 1.896, 0.93, "", "", "", "", "", "", "", 
  "", 7805., 1.084728*^6, 99.994, 0.719, 7314., 0.674, 0.202, 5., 
  "samples tested", "", "", "", "", "", "", "", "", "", 70.37, 1.0847904*^7, 
  222.873, 27.6, 6.981, 4.419, 14600.861, 1.6, 266.653, 8.2, 8.5, 19.1, 
  55.182, 1.6, 74.08, 0.756}, {"DOM", "North America", "Dominican Republic", 
  "2021-02-05", 220426., 1478., 1430.571, 2773., 26., 21., 20319.686, 
  136.248, 131.875, 255.625, 2.397, 1.936, 0.91, "", "", "", "", "", "", "", 
  "", 9468., 1.094196*^6, 100.867, 0.873, 7048., 0.65, 0.203, 4.9, 
  "samples tested", "", "", "", "", "", "", "", "", "", 70.37, 1.0847904*^7, 
  222.873, 27.6, 6.981, 4.419, 14600.861, 1.6, 266.653, 8.2, 8.5, 19.1, 
  55.182, 1.6, 74.08, 0.756}, {"DOM", "North America", "Dominican Republic", 
  "2021-02-06", 222148., 1722., 1370.714, 2801., 28., 22.143, 20478.426, 
  158.74, 126.358, 258.207, 2.581, 2.041, 0.9, "", "", "", "", "", "", "", 
  "", 7921., 1.102117*^6, 101.597, 0.73, 7186., 0.662, 0.191, 5.2, 
  "samples tested", "", "", "", "", "", "", "", "", "", 70.37, 1.0847904*^7, 
  222.873, 27.6, 6.981, 4.419, 14600.861, 1.6, 266.653, 8.2, 8.5, 19.1, 
  55.182, 1.6, 74.08, 0.756}, {"DOM", "North America", "Dominican Republic", 
  "2021-02-07", 223398., 1250., 1334., 2831., 30., 23.571, 20593.656, 115.23, 
  122.973, 260.972, 2.766, 2.173, 0.88, "", "", "", "", "", "", "", "", 
  5140., 1.107257*^6, 102.071, 0.474, 7150., 0.659, 0.187, 5.4, 
  "samples tested", "", "", "", "", "", "", "", "", "", 70.37, 1.0847904*^7, 
  222.873, 27.6, 6.981, 4.419, 14600.861, 1.6, 266.653, 8.2, 8.5, 19.1, 
  55.182, 1.6, 74.08, 0.756}, {"DOM", "North America", "Dominican Republic", 
  "2021-02-08", 224119., 721., 1290.429, 2843., 12., 22.143, 20660.12, 
  66.464, 118.956, 262.078, 1.106, 2.041, 0.87, "", "", "", "", "", "", "", 
  "", 2186., 1.109443*^6, 102.273, 0.202, 6691., 0.617, 0.193, 5.2, 
  "samples tested", "", "", "", "", "", "", "", "", "", 70.37, 1.0847904*^7, 
  222.873, 27.6, 6.981, 4.419, 14600.861, 1.6, 266.653, 8.2, 8.5, 19.1, 
  55.182, 1.6, 74.08, 0.756}, {"DOM", "North America", "Dominican Republic", 
  "2021-02-09", 224538., 419., 1231.143, 2864., 21., 22.857, 20698.745, 
  38.625, 113.491, 264.014, 1.936, 2.107, 0.85, "", "", "", "", "", "", "", 
  "", 5391., 1.114834*^6, 102.77, 0.497, 6592., 0.608, 0.187, 5.4, 
  "samples tested", "", "", "", "", "", "", "", "", "", 70.37, 1.0847904*^7, 
  222.873, 27.6, 6.981, 4.419, 14600.861, 1.6, 266.653, 8.2, 8.5, 19.1, 
  55.182, 1.6, 74.08, 0.756}, {"DOM", "North America", "Dominican Republic", 
  "2021-02-10", 225472., 934., 1170.714, 2883., 19., 23.429, 20784.845, 86.1, 
  107.921, 265.766, 1.751, 2.16, 0.85, "", "", "", "", "", "", "", "", 6552., 
  1.121386*^6, 103.374, 0.604, 6352., 0.586, 0.184, 5.4, "samples tested", 
  "", "", "", "", "", "", "", "", "", 70.37, 1.0847904*^7, 222.873, 27.6, 
  6.981, 4.419, 14600.861, 1.6, 266.653, 8.2, 8.5, 19.1, 55.182, 1.6, 74.08, 
  0.756}, {"DOM", "North America", "Dominican Republic", "2021-02-11", 
  226714., 1242., 1109.429, 2904., 21., 22.429, 20899.337, 114.492, 102.271, 
  267.701, 1.936, 2.068, 0.84, "", "", "", "", "", "", "", "", 6175., 
  1.127561*^6, 103.943, 0.569, 6119., 0.564, 0.181, 5.5, "samples tested", 
  "", "", "", "", "", "", "", "", "", 70.37, 1.0847904*^7, 222.873, 27.6, 
  6.981, 4.419, 14600.861, 1.6, 266.653, 8.2, 8.5, 19.1, 55.182, 1.6, 74.08, 
  0.756}, {"DOM", "North America", "Dominican Republic", "2021-02-12", 
  227764., 1050., 1048.286, 2917., 13., 20.571, 20996.13, 96.793, 96.635, 
  268.9, 1.198, 1.896, 0.84, "", "", "", "", "", "", "", "", 7109., 
  1.13467*^6, 104.598, 0.655, 5782., 0.533, 0.181, 5.5, "samples tested", "", 
  "", "", "", "", "", "", "", "", 70.37, 1.0847904*^7, 222.873, 27.6, 6.981, 
  4.419, 14600.861, 1.6, 266.653, 8.2, 8.5, 19.1, 55.182, 1.6, 74.08, 0.756}, 
 {"DOM", "North America", "Dominican Republic", "2021-02-13", 228895., 1131., 
  963.857, 2932., 15., 18.714, 21100.39, 104.26, 88.852, 270.283, 1.383, 
  1.725, 0.83, "", "", "", "", "", "", "", "", 5794., 1.140464*^6, 105.132, 
  0.534, 5478., 0.505, 0.176, 5.7, "samples tested", "", "", "", "", "", "", 
  "", "", "", 70.37, 1.0847904*^7, 222.873, 27.6, 6.981, 4.419, 14600.861, 
  1.6, 266.653, 8.2, 8.5, 19.1, 55.182, 1.6, 74.08, 0.756}, 
 {"DOM", "North America", "Dominican Republic", "2021-02-14", 229768., 873., 
  910., 2944., 12., 16.143, 21180.866, 80.476, 83.887, 271.389, 1.106, 1.488, 
  0.83, "", "", "", "", "", "", "", "", 6013., 1.146477*^6, 105.686, 0.554, 
  5603., 0.517, 0.162, 6.2, "samples tested", "", "", "", "", "", "", "", "", 
  "", 70.37, 1.0847904*^7, 222.873, 27.6, 6.981, 4.419, 14600.861, 1.6, 
  266.653, 8.2, 8.5, 19.1, 55.182, 1.6, 74.08, 0.756}, 
 {"DOM", "North America", "Dominican Republic", "2021-02-15", 230563., 795., 
  920.571, 2959., 15., 16.571, 21254.152, 73.286, 84.862, 272.772, 1.383, 
  1.528, 0.82, "", "", "", "", "", "", "", "", 3205., 1.149682*^6, 105.982, 
  0.295, 5748., 0.53, 0.16, 6.2, "samples tested", 0., 0., "", "", "", 0., 
  0., "", "", 70.37, 1.0847904*^7, 222.873, 27.6, 6.981, 4.419, 14600.861, 
  1.6, 266.653, 8.2, 8.5, 19.1, 55.182, 1.6, 74.08, 0.756}, 
 {"DOM", "North America", "Dominican Republic", "2021-02-16", 231095., 532., 
  936.714, 2975., 16., 15.857, 21303.194, 49.042, 86.35, 274.247, 1.475, 
  1.462, 0.82, "", "", "", "", "", "", "", "", 3767., 1.153449*^6, 106.329, 
  0.347, 5516., 0.508, 0.17, 5.9, "samples tested", 385., 385., "", 385., 
  385., 0., 0., "", 35., 70.37, 1.0847904*^7, 222.873, 27.6, 6.981, 4.419, 
  14600.861, 1.6, 266.653, 8.2, 8.5, 19.1, 55.182, 1.6, 74.08, 0.756}, 
 {"DOM", "North America", "Dominican Republic", "2021-02-17", 231737., 642., 
  895., 2990., 15., 15.286, 21362.376, 59.182, 82.504, 275.629, 1.383, 1.409, 
  0.82, "", "", "", "", "", "", "", "", 6031., 1.15948*^6, 106.885, 0.556, 
  5442., 0.502, 0.164, 6.1, "samples tested", 1379., 1379., "", 994., 690., 
  0.01, 0.01, "", 64., 70.37, 1.0847904*^7, 222.873, 27.6, 6.981, 4.419, 
  14600.861, 1.6, 266.653, 8.2, 8.5, 19.1, 55.182, 1.6, 74.08, 0.756}, 
 {"DOM", "North America", "Dominican Republic", "2021-02-18", 232780., 1043., 
  866.571, 3007., 17., 14.714, 21458.523, 96.148, 79.884, 277.196, 1.567, 
  1.356, 0.81, "", "", "", "", "", "", "", "", 5627., 1.165107*^6, 107.404, 
  0.519, 5364., 0.494, 0.162, 6.2, "samples tested", 5328., 5328., "", 3949., 
  1776., 0.05, 0.05, "", 164., 70.37, 1.0847904*^7, 222.873, 27.6, 6.981, 
  4.419, 14600.861, 1.6, 266.653, 8.2, 8.5, 19.1, 55.182, 1.6, 74.08, 0.756}, 
 {"DOM", "North America", "Dominican Republic", "2021-02-19", 233598., 818., 
  833.429, 3024., 17., 15.286, 21533.93, 75.406, 76.829, 278.764, 1.567, 
  1.409, 0.81, "", "", "", "", "", "", "", "", 7054., 1.172161*^6, 108.054, 
  0.65, 5356., 0.494, 0.156, 6.4, "samples tested", 10200., 10200., "", 
  4872., 2550., 0.09, 0.09, "", 235., 70.37, 1.0847904*^7, 222.873, 27.6, 
  6.981, 4.419, 14600.861, 1.6, 266.653, 8.2, 8.5, 19.1, 55.182, 1.6, 74.08, 
  0.756}, {"DOM", "North America", "Dominican Republic", "2021-02-20", 
  234502., 904., 801., 3028., 4., 13.714, 21617.264, 83.334, 73.839, 279.132, 
  0.369, 1.264, 0.81, "", "", "", "", "", "", "", "", 6066., 1.178227*^6, 
  108.613, 0.559, 5395., 0.497, 0.148, 6.7, "samples tested", 13087., 13087., 
  "", 2887., 2617., 0.12, 0.12, "", 241., 70.37, 1.0847904*^7, 222.873, 27.6, 
  6.981, 4.419, 14600.861, 1.6, 266.653, 8.2, 8.5, 19.1, 55.182, 1.6, 74.08, 
  0.756}, {"DOM", "North America", "Dominican Republic", "2021-02-21", 
  235462., 960., 813.429, 3038., 10., 13.429, 21705.76, 88.496, 74.985, 
  280.054, 0.922, 1.238, 0.81, "", "", "", "", "", "", "", "", 3583., 
  1.18181*^6, 108.944, 0.33, 5048., 0.465, 0.161, 6.2, "samples tested", 
  14264., 14264., "", 1177., 2377., 0.13, 0.13, "", 219., 70.37, 
  1.0847904*^7, 222.873, 27.6, 6.981, 4.419, 14600.861, 1.6, 266.653, 8.2, 
  8.5, 19.1, 55.182, 1.6, 74.08, 0.756}, {"DOM", "North America", 
  "Dominican Republic", "2021-02-22", 235882., 420., 759.857, 3048., 10., 
  12.714, 21744.477, 38.717, 70.046, 280.976, 0.922, 1.172, 0.81, "", "", "", 
  "", "", "", "", "", 2281., 1.184091*^6, 109.154, 0.21, 4916., 0.453, 0.155, 
  6.5, "samples tested", "", "", "", "", 2616., "", "", "", 241., 70.37, 
  1.0847904*^7, 222.873, 27.6, 6.981, 4.419, 14600.861, 1.6, 266.653, 8.2, 
  8.5, 19.1, 55.182, 1.6, 74.08, 0.756}, {"DOM", "North America", 
  "Dominican Republic", "2021-02-23", 236210., 328., 730.714, 3057., 9., 
  11.714, 21774.713, 30.236, 67.36, 281.806, 0.83, 1.08, 0.8, "", "", "", "", 
  "", "", "", "", 3882., 1.187973*^6, 109.512, 0.358, 4932., 0.455, 0.148, 
  6.7, "samples tested", "", "", "", "", 3139., "", "", "", 289., 70.37, 
  1.0847904*^7, 222.873, 27.6, 6.981, 4.419, 14600.861, 1.6, 266.653, 8.2, 
  8.5, 19.1, 55.182, 1.6, 74.08, 0.756}, {"DOM", "North America", 
  "Dominican Republic", "2021-02-24", 236883., 673., 735.143, 3066., 9., 
  10.857, 21836.753, 62.04, 67.768, 282.635, 0.83, 1.001, 0.8, "", "", "", 
  "", "", "", "", "", 4302., 1.192275*^6, 109.908, 0.397, 4685., 0.432, 
  0.157, 6.4, "samples tested", 26400., 26400., "", "", 3574., 0.24, 0.24, 
  "", 329., 70.37, 1.0847904*^7, 222.873, 27.6, 6.981, 4.419, 14600.861, 1.6, 
  266.653, 8.2, 8.5, 19.1, 55.182, 1.6, 74.08, 0.756}, 
 {"DOM", "North America", "Dominican Republic", "2021-02-25", 237629., 746., 
  692.714, 3075., 9., 9.714, 21905.522, 68.769, 63.857, 283.465, 0.83, 0.895, 
  0.8, "", "", "", "", "", "", "", "", 4569., 1.196844*^6, 110.33, 0.421, 
  4534., 0.418, 0.153, 6.5, "samples tested", "", "", "", "", 3970., "", "", 
  "", 366., 70.37, 1.0847904*^7, 222.873, 27.6, 6.981, 4.419, 14600.861, 1.6, 
  266.653, 8.2, 8.5, 19.1, 55.182, 1.6, 74.08, 0.756}, 
 {"DOM", "North America", "Dominican Republic", "2021-02-26", 238205., 576., 
  658.143, 3082., 7., 8.286, 21958.62, 53.098, 60.67, 284.11, 0.645, 0.764, 
  0.8, "", "", "", "", "", "", "", "", 6597., 1.203441*^6, 110.938, 0.608, 
  4469., 0.412, 0.147, 6.8, "samples tested", "", "", "", "", 4234., "", "", 
  "", 390., 70.37, 1.0847904*^7, 222.873, 27.6, 6.981, 4.419, 14600.861, 1.6, 
  266.653, 8.2, 8.5, 19.1, 55.182, 1.6, 74.08, 0.756}, 
 {"DOM", "North America", "Dominican Republic", "2021-02-27", 239009., 804., 
  643.857, 3093., 11., 9.286, 22032.736, 74.116, 59.353, 285.124, 1.014, 
  0.856, 0.81, "", "", "", "", "", "", "", "", 4180., 1.207621*^6, 111.323, 
  0.385, 4199., 0.387, 0.153, 6.5, "samples tested", "", "", "", "", 4782., 
  "", "", "", 441., 70.37, 1.0847904*^7, 222.873, 27.6, 6.981, 4.419, 
  14600.861, 1.6, 266.653, 8.2, 8.5, 19.1, 55.182, 1.6, 74.08, 0.756}, 
 {"DOM", "North America", "Dominican Republic", "2021-02-28", 239617., 608., 
  593.571, 3100., 7., 8.857, 22088.783, 56.048, 54.718, 285.769, 0.645, 
  0.816, 0.81, "", "", "", "", "", "", "", "", 3095., 1.210716*^6, 111.608, 
  0.285, 4129., 0.381, 0.144, 7., "samples tested", "", "", "", "", 5574., 
  "", "", "", 514., 70.37, 1.0847904*^7, 222.873, 27.6, 6.981, 4.419, 
  14600.861, 1.6, 266.653, 8.2, 8.5, 19.1, 55.182, 1.6, 74.08, 0.756}, 
 {"DOM", "North America", "Dominican Republic", "2021-03-01", 239998., 381., 
  588., 3106., 6., 8.286, 22123.905, 35.122, 54.204, 286.323, 0.553, 0.764, 
  0.81, "", "", "", "", "", "", "", "", 1101., 1.211817*^6, 111.71, 0.101, 
  3961., 0.365, 0.148, 6.7, "samples tested", 60000., 60000., "", "", 5956., 
  0.55, 0.55, "", 549., 70.37, 1.0847904*^7, 222.873, 27.6, 6.981, 4.419, 
  14600.861, 1.6, 266.653, 8.2, 8.5, 19.1, 55.182, 1.6, 74.08, 0.756}, 
 {"DOM", "North America", "Dominican Republic", "2021-03-02", 240201., 203., 
  570.143, 3118., 12., 8.714, 22142.619, 18.713, 52.558, 287.429, 1.106, 
  0.803, 0.81, "", "", "", "", "", "", "", "", 3964., 1.215781*^6, 112.075, 
  0.365, 3973., 0.366, 0.144, 7., "samples tested", 105000., 105000., "", 
  45000., 11806., 0.97, 0.97, "", 1088., 70.37, 1.0847904*^7, 222.873, 27.6, 
  6.981, 4.419, 14600.861, 1.6, 266.653, 8.2, 8.5, 19.1, 55.182, 1.6, 74.08, 
  0.756}, {"DOM", "North America", "Dominican Republic", "2021-03-03", 
  240773., 572., 555.714, 3130., 12., 9.143, 22195.348, 52.729, 51.228, 
  288.535, 1.106, 0.843, 0.82, "", "", "", "", "", "", "", "", 3806., 
  1.219587*^6, 112.426, 0.351, 3902., 0.36, 0.142, 7., "samples tested", 
  161827., 161827., "", 56827., 19347., 1.49, 1.49, "", 1783., 70.37, 
  1.0847904*^7, 222.873, 27.6, 6.981, 4.419, 14600.861, 1.6, 266.653, 8.2, 
  8.5, 19.1, 55.182, 1.6, 74.08, 0.756}, {"DOM", "North America", 
  "Dominican Republic", "2021-03-04", 241392., 619., 537.571, 3139., 9., 
  9.143, 22252.409, 57.062, 49.555, 289.365, 0.83, 0.843, 0.83, "", "", "", 
  "", "", "", "", "", 4221., 1.223808*^6, 112.815, 0.389, 3852., 0.355, 0.14, 
  7.2, "samples tested", 227719., 227719., "", 65892., 27800., 2.1, 2.1, "", 
  2563., 70.37, 1.0847904*^7, 222.873, 27.6, 6.981, 4.419, 14600.861, 1.6, 
  266.653, 8.2, 8.5, 19.1, 55.182, 1.6, 74.08, 0.756}, 
 {"DOM", "North America", "Dominican Republic", "2021-03-05", 242087., 695., 
  554.571, 3150., 11., 9.714, 22316.477, 64.068, 51.122, 290.379, 1.014, 
  0.895, 0.83, "", "", "", "", "", "", "", "", 3407., 1.227215*^6, 113.129, 
  0.314, 3396., 0.313, 0.163, 6.1, "samples tested", 303490., 303490., "", 
  75771., 37664., 2.8, 2.8, "", 3472., 70.37, 1.0847904*^7, 222.873, 27.6, 
  6.981, 4.419, 14600.861, 1.6, 266.653, 8.2, 8.5, 19.1, 55.182, 1.6, 74.08, 
  0.756}, {"DOM", "North America", "Dominican Republic", "2021-03-06", 
  242660., 573., 521.571, 3162., 12., 9.857, 22369.298, 52.821, 48.08, 
  291.485, 1.106, 0.909, 0.84, "", "", "", "", "", "", "", "", "", "", "", 
  "", 3119., 0.288, 0.167, 6., "samples tested", 375265., 375265., "", 
  71775., 46958., 3.46, 3.46, "", 4329., 70.37, 1.0847904*^7, 222.873, 27.6, 
  6.981, 4.419, 14600.861, 1.6, 266.653, 8.2, 8.5, 19.1, 55.182, 1.6, 74.08, 
  0.756}, {"DOM", "North America", "Dominican Republic", "2021-03-07", 
  243247., 587., 518.571, 3172., 10., 10.286, 22423.41, 54.112, 47.804, 
  292.407, 0.922, 0.948, 0.84, "", "", "", "", "", "", "", "", "", "", "", 
  "", 2996., 0.276, 0.173, 5.8, "samples tested", "", "", "", "", 47768., "", 
  "", "", 4403., 70.37, 1.0847904*^7, 222.873, 27.6, 6.981, 4.419, 14600.861, 
  1.6, 266.653, 8.2, 8.5, 19.1, 55.182, 1.6, 74.08, 0.756}, 
 {"DOM", "North America", "Dominican Republic", "2021-03-08", 243526., 279., 
  504., 3179., 7., 10.429, 22449.129, 25.719, 46.461, 293.052, 0.645, 0.961, 
  0.84, "", "", "", "", "", "", "", "", "", "", "", "", 3158., 0.291, 0.16, 
  6.3, "samples tested", 400041., 400041., "", "", 48577., 3.69, 3.69, "", 
  4478., 70.37, 1.0847904*^7, 222.873, 27.6, 6.981, 4.419, 14600.861, 1.6, 
  266.653, 8.2, 8.5, 19.1, 55.182, 1.6, 74.08, 0.756}, 
 {"DOM", "North America", "Dominican Republic", "2021-03-09", 243778., 252., 
  511., 3191., 12., 10.429, 22472.36, 23.23, 47.106, 294.158, 1.106, 0.961, 
  0.85, "", "", "", "", "", "", "", "", "", 1.236163*^6, 113.954, "", 2912., 
  0.268, 0.175, 5.7, "samples tested", 480237., 480237., "", 80196., 53605., 
  4.43, 4.43, "", 4942., 70.37, 1.0847904*^7, 222.873, 27.6, 6.981, 4.419, 
  14600.861, 1.6, 266.653, 8.2, 8.5, 19.1, 55.182, 1.6, 74.08, 0.756}, 
 {"DOM", "North America", "Dominican Republic", "2021-03-10", 244168., 390., 
  485., 3198., 7., 9.714, 22508.311, 35.952, 44.709, 294.803, 0.645, 0.895, 
  0.85, "", "", "", "", "", "", "", "", "", "", "", "", 2962., 0.273, 0.164, 
  6.1, "samples tested", 547091., 547091., "", 66854., 55038., 5.04, 5.04, 
  "", 5074., 70.37, 1.0847904*^7, 222.873, 27.6, 6.981, 4.419, 14600.861, 
  1.6, 266.653, 8.2, 8.5, 19.1, 55.182, 1.6, 74.08, 0.756}, 
 {"DOM", "North America", "Dominican Republic", "2021-03-11", 244923., 755., 
  504.429, 3204., 6., 9.286, 22577.91, 69.599, 46.5, 295.357, 0.553, 0.856, 
  0.86, "", "", "", "", "", "", "", "", "", "", "", "", 2953., 0.272, 0.171, 
  5.9, "samples tested", 606006., 606006., "", 58915., 54041., 5.59, 5.59, 
  "", 4982., 70.37, 1.0847904*^7, 222.873, 27.6, 6.981, 4.419, 14600.861, 
  1.6, 266.653, 8.2, 8.5, 19.1, 55.182, 1.6, 74.08, 0.756}, 
 {"DOM", "North America", "Dominican Republic", "2021-03-12", 245452., 529., 
  480.714, 3213., 9., 9., 22626.675, 48.765, 44.314, 296.186, 0.83, 0.83, 
  0.86, "", "", "", "", "", "", "", "", "", 1.248641*^6, 115.104, "", 3061., 
  0.282, 0.157, 6.4, "samples tested", "", "", "", "", 45681., "", "", "", 
  4211., 70.37, 1.0847904*^7, 222.873, 27.6, 6.981, 4.419, 14600.861, 1.6, 
  266.653, 8.2, 8.5, 19.1, 55.182, 1.6, 74.08, 0.756}, 
 {"DOM", "North America", "Dominican Republic", "2021-03-13", 245616., 164., 
  422.286, 3213., 0., 7.286, 22641.793, 15.118, 38.928, 296.186, 0., 0.672, 
  0.87, "", "", "", "", "", "", "", "", "", "", "", "", 3259., 0.3, 0.13, 
  7.7, "samples tested", "", "", "", "", 37891., "", "", "", 3493., 70.37, 
  1.0847904*^7, 222.873, 27.6, 6.981, 4.419, 14600.861, 1.6, 266.653, 8.2, 
  8.5, 19.1, 55.182, 1.6, 74.08, 0.756}, {"DOM", "North America", 
  "Dominican Republic", "2021-03-14", 246045., 429., 399.714, 3222., 9., 
  7.143, 22681.34, 39.547, 36.847, 297.016, 0.83, 0.658, 0.88, "", "", "", 
  "", "", "", "", "", "", "", "", "", 3457., 0.319, 0.116, 8.6, 
  "samples tested", "", "", "", "", 38586., "", "", "", 3557., 70.37, 
  1.0847904*^7, 222.873, 27.6, 6.981, 4.419, 14600.861, 1.6, 266.653, 8.2, 
  8.5, 19.1, 55.182, 1.6, 74.08, 0.756}, {"DOM", "North America", 
  "Dominican Republic", "2021-03-15", 246299., 254., 396.143, 3226., 4., 
  6.714, 22704.755, 23.415, 36.518, 297.385, 0.369, 0.619, 0.9, "", "", "", 
  "", "", "", "", "", "", "", "", "", 3655., 0.337, 0.108, 9.2, 
  "samples tested", 675000., 675000., "", "", 39280., 6.22, 6.22, "", 3621., 
  70.37, 1.0847904*^7, 222.873, 27.6, 6.981, 4.419, 14600.861, 1.6, 266.653, 
  8.2, 8.5, 19.1, 55.182, 1.6, 74.08, 0.756}, 
 {"DOM", "North America", "Dominican Republic", "2021-03-16", 246794., 495., 
  430.857, 3237., 11., 6.571, 22750.386, 45.631, 39.718, 298.399, 1.014, 
  0.606, 0.92, "", "", "", "", "", "", "", "", "", 1.263135*^6, 116.44, "", 
  3853., 0.355, 0.112, 8.9, "samples tested", "", "", "", "", 30055., "", "", 
  "", 2771., 70.37, 1.0847904*^7, 222.873, 27.6, 6.981, 4.419, 14600.861, 
  1.6, 266.653, 8.2, 8.5, 19.1, 55.182, 1.6, 74.08, 0.756}, 
 {"DOM", "North America", "Dominican Republic", "2021-03-17", 247364., 570., 
  456.571, 3248., 11., 7.143, 22802.93, 52.545, 42.088, 299.413, 1.014, 
  0.658, 0.92, "", "", "", "", "", "", "", "", "", "", "", "", 3860., 0.356, 
  0.118, 8.5, "samples tested", "", "", "", "", 22737., "", "", "", 2096., 
  70.37, 1.0847904*^7, 222.873, 27.6, 6.981, 4.419, 14600.861, 1.6, 266.653, 
  8.2, 8.5, 19.1, 55.182, 1.6, 74.08, 0.756}, 
 {"DOM", "North America", "Dominican Republic", "2021-03-18", 247979., 615., 
  436.571, 3257., 9., 7.571, 22859.623, 56.693, 40.245, 300.242, 0.83, 0.698, 
  0.92, "", "", "", "", "", "", "", "", "", "", "", "", 3867., 0.356, 0.113, 
  8.9, "samples tested", "", "", "", "", 16553., "", "", "", 1526., 70.37, 
  1.0847904*^7, 222.873, 27.6, 6.981, 4.419, 14600.861, 1.6, 266.653, 8.2, 
  8.5, 19.1, 55.182, 1.6, 74.08, 0.756}, {"DOM", "North America", 
  "Dominican Republic", "2021-03-19", 248502., 523., 435.714, 3262., 5., 7., 
  22907.835, 48.212, 40.166, 300.703, 0.461, 0.645, 0.92, "", "", "", "", "", 
  "", "", "", "", 1.275756*^6, 117.604, "", 3874., 0.357, 0.112, 8.9, 
  "samples tested", "", "", "", "", 16321., "", "", "", 1505., 70.37, 
  1.0847904*^7, 222.873, 27.6, 6.981, 4.419, 14600.861, 1.6, 266.653, 8.2, 
  8.5, 19.1, 55.182, 1.6, 74.08, 0.756}, {"DOM", "North America", 
  "Dominican Republic", "2021-03-20", 248989., 487., 481.857, 3269., 7., 8., 
  22952.729, 44.893, 44.419, 301.349, 0.645, 0.737, 0.92, "", "", "", "", "", 
  "", "", "", "", "", "", "", 3788., 0.349, 0.127, 7.9, "samples tested", "", 
  "", "", "", 16089., "", "", "", 1483., 70.37, 1.0847904*^7, 222.873, 27.6, 
  6.981, 4.419, 14600.861, 1.6, 266.653, 8.2, 8.5, 19.1, 55.182, 1.6, 74.08, 
  0.756}, {"DOM", "North America", "Dominican Republic", "2021-03-21", 
  249463., 474., 488.286, 3272., 3., 7.143, 22996.424, 43.695, 45.012, 
  301.625, 0.277, 0.658, 0.92, "", "", "", "", "", "", "", "", "", "", "", 
  "", 3703., 0.341, 0.132, 7.6, "samples tested", "", "", "", "", 15857., "", 
  "", "", 1462., 70.37, 1.0847904*^7, 222.873, 27.6, 6.981, 4.419, 14600.861, 
  1.6, 266.653, 8.2, 8.5, 19.1, 55.182, 1.6, 74.08, 0.756}, 
 {"DOM", "North America", "Dominican Republic", "2021-03-22", 249776., 313., 
  496.714, 3275., 3., 7., 23025.278, 28.854, 45.789, 301.902, 0.277, 0.645, 
  0.92, "", "", "", "", "", "", "", "", "", 1.284835*^6, 118.441, "", 3618., 
  0.334, 0.137, 7.3, "samples tested", "", "", "", "", 15625., "", "", "", 
  1440., 70.37, 1.0847904*^7, 222.873, 27.6, 6.981, 4.419, 14600.861, 1.6, 
  266.653, 8.2, 8.5, 19.1, 55.182, 1.6, 74.08, 0.756}, 
 {"DOM", "North America", "Dominican Republic", "2021-03-23", 250177., 401., 
  483.286, 3283., 8., 6.571, 23062.243, 36.966, 44.551, 302.639, 0.737, 
  0.606, 0.91, "", "", "", "", "", "", "", "", "", "", "", "", 3527., 0.325, 
  0.137, 7.3, "samples tested", 800000., 800000., "", "", 15625., 7.37, 7.37, 
  "", 1440., 70.37, 1.0847904*^7, 222.873, 27.6, 6.981, 4.419, 14600.861, 
  1.6, 266.653, 8.2, 8.5, 19.1, 55.182, 1.6, 74.08, 0.756}, 
 {"DOM", "North America", "Dominican Republic", "2021-03-24", 250579., 402., 
  459.286, 3289., 6., 5.857, 23099.301, 37.058, 42.339, 303.192, 0.553, 0.54, 
  0.9, "", "", "", "", "", "", "", "", "", 1.290819*^6, 118.992, "", 3354., 
  0.309, 0.137, 7.3, "samples tested", "", "", "", "", 15655., "", "", "", 
  1443., 70.37, 1.0847904*^7, 222.873, 27.6, 6.981, 4.419, 14600.861, 1.6, 
  266.653, 8.2, 8.5, 19.1, 55.182, 1.6, 74.08, 0.756}, 
 {"DOM", "North America", "Dominican Republic", "2021-03-25", 250968., 389., 
  427., 3295., 6., 5.429, 23135.16, 35.859, 39.362, 303.745, 0.553, 0.5, 
  0.89, "", "", "", "", "", "", "", "", "", "", "", "", 3274., 0.302, 0.13, 
  7.7, "samples tested", "", "", "", "", 15686., "", "", "", 1446., 70.37, 
  1.0847904*^7, 222.873, 27.6, 6.981, 4.419, 14600.861, 1.6, 266.653, 8.2, 
  8.5, 19.1, 55.182, 1.6, 74.08, 0.756}, {"DOM", "North America", 
  "Dominican Republic", "2021-03-26", 251332., 364., 404.286, 3298., 3., 
  5.143, 23168.715, 33.555, 37.269, 304.022, 0.277, 0.474, 0.9, "", "", "", 
  "", "", "", "", "", "", "", "", "", 3195., 0.295, 0.127, 7.9, 
  "samples tested", "", "", "", "", 15716., "", "", "", 1449., 70.37, 
  1.0847904*^7, 222.873, 27.6, 6.981, 4.419, 14600.861, 1.6, 266.653, 8.2, 
  8.5, 19.1, 55.182, 1.6, 74.08, 0.756}, {"DOM", "North America", 
  "Dominican Republic", "2021-03-27", 251582., 250., 370.429, 3302., 4., 
  4.714, 23191.761, 23.046, 34.147, 304.391, 0.369, 0.435, 0.9, "", "", "", 
  "", "", "", "", "", "", 1.301772*^6, 120.002, "", 3284., 0.303, 0.113, 8.9, 
  "samples tested", "", "", "", "", 15747., "", "", "", 1452., 70.37, 
  1.0847904*^7, 222.873, 27.6, 6.981, 4.419, 14600.861, 1.6, 266.653, 8.2, 
  8.5, 19.1, 55.182, 1.6, 74.08, 0.756}, {"DOM", "North America", 
  "Dominican Republic", "2021-03-28", 251983., 401., 360., 3304., 2., 4.571, 
  23228.727, 36.966, 33.186, 304.575, 0.184, 0.421, 0.92, "", "", "", "", "", 
  "", "", "", "", "", "", "", 3264., 0.301, 0.11, 9.1, "samples tested", "", 
  "", "", "", 15777., "", "", "", 1454., 70.37, 1.0847904*^7, 222.873, 27.6, 
  6.981, 4.419, 14600.861, 1.6, 266.653, 8.2, 8.5, 19.1, 55.182, 1.6, 74.08, 
  0.756}, {"DOM", "North America", "Dominican Republic", "2021-03-29", 
  252182., 199., 343.714, 3307., 3., 4.571, 23247.072, 18.345, 31.685, 
  304.852, 0.277, 0.421, 0.93, "", "", "", "", "", "", "", "", "", "", "", 
  "", 3244., 0.299, 0.106, 9.4, "samples tested", "", "", "", "", 15808., "", 
  "", "", 1457., 70.37, 1.0847904*^7, 222.873, 27.6, 6.981, 4.419, 14600.861, 
  1.6, 266.653, 8.2, 8.5, 19.1, 55.182, 1.6, 74.08, 0.756}, 
 {"DOM", "North America", "Dominican Republic", "2021-03-30", 252384., 202., 
  315.286, 3317., 10., 4.857, 23265.693, 18.621, 29.064, 305.773, 0.922, 
  0.448, 0.94, "", "", "", "", "", "", "", "", "", "", "", "", 3229., 0.298, 
  0.098, 10.2, "samples tested", 910869., 856474., 54395., "", 15838., 8.4, 
  7.9, 0.5, 1460., 70.37, 1.0847904*^7, 222.873, 27.6, 6.981, 4.419, 
  14600.861, 1.6, 266.653, 8.2, 8.5, 19.1, 55.182, 1.6, 74.08, 0.756}, 
 {"DOM", "North America", "Dominican Republic", "2021-03-31", 252727., 343., 
  306.857, 3325., 8., 5.143, 23297.312, 31.619, 28.287, 306.511, 0.737, 
  0.474, 0.96, "", "", "", "", "", "", "", "", "", "", "", "", 3213., 0.296, 
  0.096, 10.5, "samples tested", "", "", "", "", 19281., "", "", "", 1777., 
  70.37, 1.0847904*^7, 222.873, 27.6, 6.981, 4.419, 14600.861, 1.6, 266.653, 
  8.2, 8.5, 19.1, 55.182, 1.6, 74.08, 0.756}, 
 {"DOM", "North America", "Dominican Republic", "2021-04-01", 253196., 469., 
  318.286, 3330., 5., 5., 23340.546, 43.234, 29.341, 306.972, 0.461, 0.461, 
  0.98, "", "", "", "", "", "", "", "", "", "", "", "", 3104., 0.286, 0.103, 
  9.8, "samples tested", "", "", "", "", 22723., "", "", "", 2095., 70.37, 
  1.0847904*^7, 222.873, 27.6, 6.981, 4.419, 14600.861, 1.6, 266.653, 8.2, 
  8.5, 19.1, 55.182, 1.6, 74.08, 0.756}, {"DOM", "North America", 
  "Dominican Republic", "2021-04-02", 253781., 585., 349.857, 3334., 4., 
  5.143, 23394.473, 53.927, 32.251, 307.34, 0.369, 0.474, 1., "", "", "", "", 
  "", "", "", "", "", 1.319083*^6, 121.598, "", 2995., 0.276, 0.117, 8.6, 
  "samples tested", "", "", "", "", 26166., "", "", "", 2412., 70.37, 
  1.0847904*^7, 222.873, 27.6, 6.981, 4.419, 14600.861, 1.6, 266.653, 8.2, 
  8.5, 19.1, 55.182, 1.6, 74.08, 0.756}, {"DOM", "North America", 
  "Dominican Republic", "2021-04-03", 254136., 355., 364.857, 3341., 7., 
  5.571, 23427.198, 32.725, 33.634, 307.986, 0.645, 0.514, 1.01, "", "", "", 
  "", "", "", "", "", 1080., 1.320163*^6, 121.698, 0.1, 2627., 0.242, 0.139, 
  7.2, "samples tested", "", "", "", "", 29608., "", "", "", 2729., 70.37, 
  1.0847904*^7, 222.873, 27.6, 6.981, 4.419, 14600.861, 1.6, 266.653, 8.2, 
  8.5, 19.1, 55.182, 1.6, 74.08, 0.756}, {"DOM", "North America", 
  "Dominican Republic", "2021-04-04", 254295., 159., 330.286, 3346., 5., 6., 
  23441.856, 14.657, 30.447, 308.447, 0.461, 0.553, 1.02, "", "", "", "", "", 
  "", "", "", "", "", "", "", 2751., 0.254, 0.12, 8.3, "samples tested", "", 
  "", "", "", 33050., "", "", "", 3047., 70.37, 1.0847904*^7, 222.873, 27.6, 
  6.981, 4.419, 14600.861, 1.6, 266.653, 8.2, 8.5, 19.1, 55.182, 1.6, 74.08, 
  0.756}, {"DOM", "North America", "Dominican Republic", "2021-04-05", 
  254435., 140., 321.857, 3351., 5., 6.286, 23454.761, 12.906, 29.67, 
  308.908, 0.461, 0.579, 1.04, "", "", "", "", "", "", "", "", "", "", "", 
  "", 2874., 0.265, 0.112, 8.9, "samples tested", "", "", "", "", 36493., "", 
  "", "", 3364., 70.37, 1.0847904*^7, 222.873, 27.6, 6.981, 4.419, 14600.861, 
  1.6, 266.653, 8.2, 8.5, 19.1, 55.182, 1.6, 74.08, 0.756}, 
 {"DOM", "North America", "Dominican Republic", "2021-04-06", 254603., 168., 
  317., 3355., 4., 5.429, 23470.248, 15.487, 29.222, 309.276, 0.369, 0.5, 
  1.07, "", "", "", "", "", "", "", "", "", "", "", "", 2998., 0.276, 0.106, 
  9.5, "samples tested", "", "", "", "", 39935., "", "", "", 3681., 64.81, 
  1.0847904*^7, 222.873, 27.6, 6.981, 4.419, 14600.861, 1.6, 266.653, 8.2, 
  8.5, 19.1, 55.182, 1.6, 74.08, 0.756}, {"DOM", "North America", 
  "Dominican Republic", "2021-04-07", 254937., 334., 315.714, 3369., 14., 
  6.286, 23501.038, 30.789, 29.104, 310.567, 1.291, 0.579, 1.11, "", "", "", 
  "", "", "", "", "", "", "", "", "", 3121., 0.288, 0.101, 9.9, 
  "samples tested", "", "", "", "", 39935., "", "", "", 3681., 64.81, 
  1.0847904*^7, 222.873, 27.6, 6.981, 4.419, 14600.861, 1.6, 266.653, 8.2, 
  8.5, 19.1, 55.182, 1.6, 74.08, 0.756}, {"DOM", "North America", 
  "Dominican Republic", "2021-04-08", 256031., 1094., 405., 3378., 9., 6.857, 
  23601.887, 100.849, 37.334, 311.397, 0.83, 0.632, 1.15, "", "", "", "", "", 
  "", "", "", "", "", "", "", 3245., 0.299, 0.125, 8., "samples tested", "", 
  "", "", "", 39935., "", "", "", 3681., 64.81, 1.0847904*^7, 222.873, 27.6, 
  6.981, 4.419, 14600.861, 1.6, 266.653, 8.2, 8.5, 19.1, 55.182, 1.6, 74.08, 
  0.756}, {"DOM", "North America", "Dominican Republic", "2021-04-09", 
  256563., 532., 397.429, 3382., 4., 6.857, 23650.928, 49.042, 36.636, 
  311.765, 0.369, 0.632, 1.15, "", "", "", "", "", "", "", "", "", "", "", 
  "", 3368., 0.31, 0.118, 8.5, "samples tested", "", "", "", "", 39935., "", 
  "", "", 3681., 64.81, 1.0847904*^7, 222.873, 27.6, 6.981, 4.419, 14600.861, 
  1.6, 266.653, 8.2, 8.5, 19.1, 55.182, 1.6, 74.08, 0.756}, 
 {"DOM", "North America", "Dominican Republic", "2021-04-10", 257186., 623., 
  435.714, 3385., 3., 6.286, 23708.359, 57.43, 40.166, 312.042, 0.277, 0.579, 
  1.14, "", "", "", "", "", "", "", "", "", "", "", "", 3749., 0.346, 0.116, 
  8.6, "samples tested", "", "", "", "", 39935., "", "", "", 3681., 64.81, 
  1.0847904*^7, 222.873, 27.6, 6.981, 4.419, 14600.861, 1.6, 266.653, 8.2, 
  8.5, 19.1, 55.182, 1.6, 74.08, 0.756}, {"DOM", "North America", 
  "Dominican Republic", "2021-04-11", 257698., 512., 486.143, 3388., 3., 6., 
  23755.557, 47.198, 44.814, 312.318, 0.277, 0.553, 1.13, "", "", "", "", "", 
  "", "", "", "", "", "", "", 3749., 0.346, 0.13, 7.7, "samples tested", "", 
  "", "", "", 39935., "", "", "", 3681., 64.81, 1.0847904*^7, 222.873, 27.6, 
  6.981, 4.419, 14600.861, 1.6, 266.653, 8.2, 8.5, 19.1, 55.182, 1.6, 74.08, 
  0.756}, {"DOM", "North America", "Dominican Republic", "2021-04-12", 
  258039., 341., 514.857, 3392., 4., 5.857, 23786.991, 31.435, 47.461, 
  312.687, 0.369, 0.54, 1.12, "", "", "", "", "", "", "", "", "", "", "", "", 
  3749., 0.346, 0.137, 7.3, "samples tested", "", "", "", "", 39935., "", "", 
  "", 3681., 67.59, 1.0847904*^7, 222.873, 27.6, 6.981, 4.419, 14600.861, 
  1.6, 266.653, 8.2, 8.5, 19.1, 55.182, 1.6, 74.08, 0.756}, 
 {"DOM", "North America", "Dominican Republic", "2021-04-13", 258637., 598., 
  576.286, 3397., 5., 6., 23842.117, 55.126, 53.124, 313.148, 0.461, 0.553, 
  1.11, "", "", "", "", "", "", "", "", "", 1.357657*^6, 125.154, "", 3749., 
  0.346, 0.154, 6.5, "samples tested", "", "", "", "", 39935., "", "", "", 
  3681., 67.59, 1.0847904*^7, 222.873, 27.6, 6.981, 4.419, 14600.861, 1.6, 
  266.653, 8.2, 8.5, 19.1, 55.182, 1.6, 74.08, 0.756}, 
 {"DOM", "North America", "Dominican Republic", "2021-04-14", 259260., 623., 
  617.571, 3402., 5., 4.714, 23899.548, 57.43, 56.93, 313.609, 0.461, 0.435, 
  1.09, "", "", "", "", "", "", "", "", "", "", "", "", 3665., 0.338, 0.169, 
  5.9, "samples tested", 1.509898*^6, 909898., 600000., "", 39935., 13.92, 
  8.39, 5.53, 3681., 67.59, 1.0847904*^7, 222.873, 27.6, 6.981, 4.419, 
  14600.861, 1.6, 266.653, 8.2, 8.5, 19.1, 55.182, 1.6, 74.08, 0.756}, 
 {"DOM", "North America", "Dominican Republic", "2021-04-15", 259639., 379., 
  515.429, 3405., 3., 3.857, 23934.485, 34.938, 47.514, 313.886, 0.277, 
  0.356, 1.07, "", "", "", "", "", "", "", "", "", "", "", "", 3581., 0.33, 
  0.144, 6.9, "samples tested", "", "", "", "", 37321., "", "", "", 3440., 
  70.37, 1.0847904*^7, 222.873, 27.6, 6.981, 4.419, 14600.861, 1.6, 266.653, 
  8.2, 8.5, 19.1, 55.182, 1.6, 74.08, 0.756}, 
 {"DOM", "North America", "Dominican Republic", "2021-04-16", 260133., 494., 
  510., 3410., 5., 4., 23980.024, 45.539, 47.014, 314.346, 0.461, 0.369, 
  1.06, "", "", "", "", "", "", "", "", "", 1.367138*^6, 126.028, "", 3497., 
  0.322, 0.146, 6.9, "samples tested", "", "", "", "", 34706., "", "", "", 
  3199., 70.37, 1.0847904*^7, 222.873, 27.6, 6.981, 4.419, 14600.861, 1.6, 
  266.653, 8.2, 8.5, 19.1, 55.182, 1.6, 74.08, 0.756}, 
 {"DOM", "North America", "Dominican Republic", "2021-04-17", 260627., 494., 
  491.571, 3414., 4., 4.143, 24025.563, 45.539, 45.315, 314.715, 0.369, 
  0.382, 1.06, "", "", "", "", "", "", "", "", "", "", "", "", 3390., 0.313, 
  0.145, 6.9, "samples tested", "", "", "", "", 32092., "", "", "", 2958., 
  70.37, 1.0847904*^7, 222.873, 27.6, 6.981, 4.419, 14600.861, 1.6, 266.653, 
  8.2, 8.5, 19.1, 55.182, 1.6, 74.08, 0.756}, 
 {"DOM", "North America", "Dominican Republic", "2021-04-18", 261129., 502., 
  490.143, 3418., 4., 4.286, 24071.839, 46.276, 45.183, 315.084, 0.369, 
  0.395, 1.06, "", "", "", "", "", "", "", "", "", 1.373143*^6, 126.581, "", 
  3284., 0.303, 0.149, 6.7, "samples tested", "", "", "", "", 29478., "", "", 
  "", 2717., 70.37, 1.0847904*^7, 222.873, 27.6, 6.981, 4.419, 14600.861, 
  1.6, 266.653, 8.2, 8.5, 19.1, 55.182, 1.6, 74.08, 0.756}, 
 {"DOM", "North America", "Dominican Republic", "2021-04-19", 261531., 402., 
  498.857, 3422., 4., 4.286, 24108.897, 37.058, 45.987, 315.453, 0.369, 
  0.395, 1.05, "", "", "", "", "", "", "", "", "", "", "", "", 3143., 0.29, 
  0.159, 6.3, "samples tested", "", "", "", "", 26863., "", "", "", 2476., 
  70.37, 1.0847904*^7, 222.873, 27.6, 6.981, 4.419, 14600.861, 1.6, 266.653, 
  8.2, 8.5, 19.1, 55.182, 1.6, 74.08, 0.756}, 
 {"DOM", "North America", "Dominican Republic", "2021-04-20", 261848., 317., 
  458.714, 3426., 4., 4.143, 24138.119, 29.222, 42.286, 315.821, 0.369, 
  0.382, 1.05, "", "", "", "", "", "", "", "", "", 1.378669*^6, 127.091, "", 
  3002., 0.277, 0.153, 6.5, "samples tested", "", "", "", "", 24249., "", "", 
  "", 2235., 70.37, 1.0847904*^7, 222.873, 27.6, 6.981, 4.419, 14600.861, 
  1.6, 266.653, 8.2, 8.5, 19.1, 55.182, 1.6, 74.08, 0.756}, 
 {"DOM", "North America", "Dominican Republic", "2021-04-21", 262404., 556., 
  449.143, 3435., 9., 4.714, 24189.373, 51.254, 41.404, 316.651, 0.83, 0.435, 
  1.05, "", "", "", "", "", "", "", "", "", "", "", "", 3077., 0.284, 0.146, 
  6.9, "samples tested", "", "", "", "", 21635., "", "", "", 1994., 70.37, 
  1.0847904*^7, 222.873, 27.6, 6.981, 4.419, 14600.861, 1.6, 266.653, 8.2, 
  8.5, 19.1, 55.182, 1.6, 74.08, 0.756}, {"DOM", "North America", 
  "Dominican Republic", "2021-04-22", 262935., 531., 470.857, 3441., 6., 
  5.143, 24238.323, 48.95, 43.405, 317.204, 0.553, 0.474, 1.05, "", "", "", 
  "", "", "", "", "", "", "", "", "", 3153., 0.291, 0.149, 6.7, 
  "samples tested", "", "", "", "", 21635., "", "", "", 1994., 70.37, 
  1.0847904*^7, 222.873, 27.6, 6.981, 4.419, 14600.861, 1.6, 266.653, 8.2, 
  8.5, 19.1, 55.182, 1.6, 74.08, 0.756}, {"DOM", "North America", 
  "Dominican Republic", "2021-04-23", 263470., 535., 476.714, 3448., 7., 
  5.429, 24287.641, 49.318, 43.945, 317.849, 0.645, 0.5, 1.05, "", "", "", 
  "", "", "", "", "", "", "", "", "", 3229., 0.298, 0.148, 6.8, 
  "samples tested", "", "", "", "", 21635., "", "", "", 1994., 70.37, 
  1.0847904*^7, 222.873, 27.6, 6.981, 4.419, 14600.861, 1.6, 266.653, 8.2, 
  8.5, 19.1, 55.182, 1.6, 74.08, 0.756}, {"DOM", "North America", 
  "Dominican Republic", "2021-04-24", 263944., 474., 473.857, 3451., 3., 
  5.286, 24331.336, 43.695, 43.682, 318.126, 0.277, 0.487, 1.05, "", "", "", 
  "", "", "", "", "", "", 1.393432*^6, 128.452, "", 3327., 0.307, 0.142, 7., 
  "samples tested", "", "", "", "", 21635., "", "", "", 1994., 70.37, 
  1.0847904*^7, 222.873, 27.6, 6.981, 4.419, 14600.861, 1.6, 266.653, 8.2, 
  8.5, 19.1, 55.182, 1.6, 74.08, 0.756}, {"DOM", "North America", 
  "Dominican Republic", "2021-04-25", 264863., 919., 533.429, 3454., 3., 
  5.143, 24416.053, 84.717, 49.173, 318.403, 0.277, 0.474, 1.05, "", "", "", 
  "", "", "", "", "", 2967., 1.396399*^6, 128.725, 0.274, 3322., 0.306, 
  0.161, 6.2, "samples tested", 1.747878*^6, 993804., 754074., "", 21635., 
  16.11, 9.16, 6.95, 1994., 70.37, 1.0847904*^7, 222.873, 27.6, 6.981, 4.419, 
  14600.861, 1.6, 266.653, 8.2, 8.5, 19.1, 55.182, 1.6, 74.08, 0.756}, 
 {"DOM", "North America", "Dominican Republic", "2021-04-26", 265403., 540., 
  553.143, 3459., 5., 5.286, 24465.832, 49.779, 50.991, 318.863, 0.461, 
  0.487, 1.04, "", "", "", "", "", "", "", "", "", "", "", "", 3159., 0.291, 
  0.175, 5.7, "samples tested", 1.797346*^6, 1.029281*^6, 768065., 49468., 
  25611., 16.57, 9.49, 7.08, 2361., 70.37, 1.0847904*^7, 222.873, 27.6, 
  6.981, 4.419, 14600.861, 1.6, 266.653, 8.2, 8.5, 19.1, 55.182, 1.6, 74.08, 
  0.756}, {"DOM", "North America", "Dominican Republic", "2021-04-27", 
  265481., 78., 519., 3462., 3., 5.143, 24473.023, 7.19, 47.843, 319.14, 
  0.277, 0.474, 1.02, "", "", "", "", "", "", "", "", "", 1.399642*^6, 
  129.024, "", 2996., 0.276, 0.173, 5.8, "samples tested", 1.847261*^6, 
  1.06783*^6, 779431., 49915., 29651., 17.03, 9.84, 7.19, 2733., 70.37, 
  1.0847904*^7, 222.873, 27.6, 6.981, 4.419, 14600.861, 1.6, 266.653, 8.2, 
  8.5, 19.1, 55.182, 1.6, 74.08, 0.756}, {"DOM", "North America", 
  "Dominican Republic", "2021-04-28", 265819., 338., 487.857, 3467., 5., 
  4.571, 24504.181, 31.158, 44.972, 319.601, 0.461, 0.421, 1.01, "", "", "", 
  "", "", "", "", "", 2749., 1.402391*^6, 129.278, 0.253, 2862., 0.264, 0.17, 
  5.9, "samples tested", 1.893836*^6, 1.106733*^6, 787103., 46575., 33214., 
  17.46, 10.2, 7.26, 3062., 70.37, 1.0847904*^7, 222.873, 27.6, 6.981, 4.419, 
  14600.861, 1.6, 266.653, 8.2, 8.5, 19.1, 55.182, 1.6, 74.08, 0.756}, 
 {"DOM", "North America", "Dominican Republic", "2021-04-29", 266214., 395., 
  468.429, 3471., 4., 4.286, 24540.593, 36.413, 43.181, 319.97, 0.369, 0.395, 
  1.01, "", "", "", "", "", "", "", "", "", "", "", "", 2622., 0.242, 0.179, 
  5.6, "samples tested", 1.9355*^6, 1.143669*^6, 791831., 41664., 36075., 
  17.84, 10.54, 7.3, 3326., 70.37, 1.0847904*^7, 222.873, 27.6, 6.981, 4.419, 
  14600.861, 1.6, 266.653, 8.2, 8.5, 19.1, 55.182, 1.6, 74.08, 0.756}, 
 {"DOM", "North America", "Dominican Republic", "2021-04-30", 266561., 347., 
  441.571, 3480., 9., 4.571, 24572.581, 31.988, 40.706, 320.799, 0.83, 0.421, 
  1.02, "", "", "", "", "", "", "", "", "", 1.40642*^6, 129.649, "", 2383., 
  0.22, 0.185, 5.4, "samples tested", 1.970018*^6, 1.174227*^6, 795791., 
  34518., 37916., 18.16, 10.82, 7.34, 3495., 70.37, 1.0847904*^7, 222.873, 
  27.6, 6.981, 4.419, 14600.861, 1.6, 266.653, 8.2, 8.5, 19.1, 55.182, 1.6, 
  74.08, 0.756}, {"DOM", "North America", "Dominican Republic", "2021-05-01", 
  266861., 300., 416.714, 3487., 7., 5.143, 24600.236, 27.655, 38.414, 
  321.445, 0.645, 0.474, 1.04, "", "", "", "", "", "", "", "", 4311., 
  1.410731*^6, 130.046, 0.397, 2471., 0.228, 0.169, 5.9, "samples tested", 
  1.982185*^6, 1.185502*^6, 796683., 12167., 36563., 18.27, 10.93, 7.34, 
  3371., 70.37, 1.0847904*^7, 222.873, 27.6, 6.981, 4.419, 14600.861, 1.6, 
  266.653, 8.2, 8.5, 19.1, 55.182, 1.6, 74.08, 0.756}, 
 {"DOM", "North America", "Dominican Republic", "2021-05-02", 267455., 594., 
  370.286, 3493., 6., 5.571, 24654.993, 54.757, 34.134, 321.998, 0.553, 
  0.514, 1.07, "", "", "", "", "", "", "", "", "", "", "", "", 2263., 0.209, 
  0.164, 6.1, "samples tested", 1.989384*^6, 1.192415*^6, 796969., 7199., 
  34501., 18.34, 10.99, 7.35, 3180., 70.37, 1.0847904*^7, 222.873, 27.6, 
  6.981, 4.419, 14600.861, 1.6, 266.653, 8.2, 8.5, 19.1, 55.182, 1.6, 74.08, 
  0.756}, {"DOM", "North America", "Dominican Republic", "2021-05-03", 
  267681., 226., 325.429, 3499., 6., 5.714, 24675.827, 20.834, 29.999, 
  322.551, 0.553, 0.527, 1.09, "", "", "", "", "", "", "", "", "", 
  1.413746*^6, 130.324, "", 2246., 0.207, 0.145, 6.9, "samples tested", 
  2.052662*^6, 1.251674*^6, 800988., 63278., 36474., 18.92, 11.54, 7.38, 
  3362., 70.37, 1.0847904*^7, 222.873, 27.6, 6.981, 4.419, 14600.861, 1.6, 
  266.653, 8.2, 8.5, 19.1, 55.182, 1.6, 74.08, 0.756}, 
 {"DOM", "North America", "Dominican Republic", "2021-05-04", 268070., 389., 
  369.857, 3504., 5., 6., 24711.686, 35.859, 34.095, 323.012, 0.461, 0.553, 
  1.12, "", "", "", "", "", "", "", "", "", "", "", "", 2714., 0.25, 0.136, 
  7.3, "samples tested", 2.123703*^6, 1.319445*^6, 804258., 71041., 39492., 
  19.58, 12.16, 7.41, 3641., 70.37, 1.0847904*^7, 222.873, 27.6, 6.981, 
  4.419, 14600.861, 1.6, 266.653, 8.2, 8.5, 19.1, 55.182, 1.6, 74.08, 0.756}, 
 {"DOM", "North America", "Dominican Republic", "2021-05-05", 268561., 491., 
  391.714, 3509., 5., 6., 24756.948, 45.262, 36.11, 323.473, 0.461, 0.553, 
  1.15, "", "", "", "", "", "", "", "", "", 1.423534*^6, 131.227, "", 3020., 
  0.278, 0.13, 7.7, "samples tested", 2.197153*^6, 1.38989*^6, 807263., 
  73450., 43331., 20.25, 12.81, 7.44, 3994., 70.37, 1.0847904*^7, 222.873, 
  27.6, 6.981, 4.419, 14600.861, 1.6, 266.653, 8.2, 8.5, 19.1, 55.182, 1.6, 
  74.08, 0.756}, {"DOM", "North America", "Dominican Republic", "2021-05-06", 
  269184., 623., 424.286, 3514., 5., 6.143, 24814.379, 57.43, 39.112, 
  323.934, 0.461, 0.566, 1.17, "", "", "", "", "", "", "", "", "", "", "", 
  "", 3576., 0.33, 0.119, 8.4, "samples tested", 2.264381*^6, 1.456488*^6, 
  807893., 67228., 46983., 20.87, 13.43, 7.45, 4331., 70.37, 1.0847904*^7, 
  222.873, 27.6, 6.981, 4.419, 14600.861, 1.6, 266.653, 8.2, 8.5, 19.1, 
  55.182, 1.6, 74.08, 0.756}, {"DOM", "North America", "Dominican Republic", 
  "2021-05-07", 269958., 774., 485.286, 3517., 3., 5.286, 24885.729, 71.35, 
  44.735, 324.21, 0.277, 0.487, 1.2, "", "", "", "", "", "", "", "", "", "", 
  "", "", 4131., 0.381, 0.117, 8.5, "samples tested", 2.325108*^6, 
  1.515063*^6, 810045., 60727., 50727., 21.43, 13.97, 7.47, 4676., 70.37, 
  1.0847904*^7, 222.873, 27.6, 6.981, 4.419, 14600.861, 1.6, 266.653, 8.2, 
  8.5, 19.1, 55.182, 1.6, 74.08, 0.756}, {"DOM", "North America", 
  "Dominican Republic", "2021-05-08", 270600., 642., 534.143, 3523., 6., 
  5.143, 24944.911, 59.182, 49.239, 324.763, 0.553, 0.474, 1.21, "", "", "", 
  "", "", "", "", "", "", 1.441239*^6, 132.859, "", 4358., 0.402, 0.123, 8.2, 
  "samples tested", 2.345528*^6, 1.535083*^6, 810445., 20420., 51906., 21.62, 
  14.15, 7.47, 4785., 70.37, 1.0847904*^7, 222.873, 27.6, 6.981, 4.419, 
  14600.861, 1.6, 266.653, 8.2, 8.5, 19.1, 55.182, 1.6, 74.08, 0.756}, 
 {"DOM", "North America", "Dominican Republic", "2021-05-09", 271548., 948., 
  584.714, 3532., 9., 5.571, 25032.301, 87.39, 53.901, 325.593, 0.83, 0.514, 
  1.23, "", "", "", "", "", "", "", "", "", "", "", "", 4959., 0.457, 0.118, 
  8.5, "samples tested", 2.354281*^6, 1.543725*^6, 810556., 8753., 52128., 
  21.7, 14.23, 7.47, 4805., 70.37, 1.0847904*^7, 222.873, 27.6, 6.981, 4.419, 
  14600.861, 1.6, 266.653, 8.2, 8.5, 19.1, 55.182, 1.6, 74.08, 0.756}, 
 {"DOM", "North America", "Dominican Republic", "2021-05-10", 272108., 560., 
  632.429, 3540., 8., 5.857, 25083.924, 51.623, 58.3, 326.33, 0.737, 0.54, 
  1.23, "", "", "", "", "", "", "", "", "", 1.452665*^6, 133.912, "", 5560., 
  0.513, 0.114, 8.8, "samples tested", 2.483629*^6, 1.671046*^6, 812583., 
  129348., 61567., 22.9, 15.4, 7.49, 5675., 70.37, 1.0847904*^7, 222.873, 
  27.6, 6.981, 4.419, 14600.861, 1.6, 266.653, 8.2, 8.5, 19.1, 55.182, 1.6, 
  74.08, 0.756}, {"DOM", "North America", "Dominican Republic", "2021-05-11", 
  272809., 701., 677., 3550., 10., 6.571, 25148.545, 64.621, 62.408, 327.252, 
  0.922, 0.606, 1.23, "", "", "", "", "", "", "", "", 4194., 1.456859*^6, 
  134.299, 0.387, 5460., 0.503, 0.124, 8.1, "samples tested", 2.640409*^6, 
  1.8255*^6, 814909., 156780., 73815., 24.34, 16.83, 7.51, 6805., 61.11, 
  1.0847904*^7, 222.873, 27.6, 6.981, 4.419, 14600.861, 1.6, 266.653, 8.2, 
  8.5, 19.1, 55.182, 1.6, 74.08, 0.756}, {"DOM", "North America", 
  "Dominican Republic", "2021-05-12", 273497., 688., 705.143, 3554., 4., 
  6.429, 25211.967, 63.422, 65.003, 327.621, 0.369, 0.593, 1.23, "", "", "", 
  "", "", "", "", "", "", "", "", "", 5529., 0.51, 0.128, 7.8, 
  "samples tested", 2.801356*^6, 1.984662*^6, 816694., 160947., 86315., 
  25.82, 18.3, 7.53, 7957., 61.11, 1.0847904*^7, 222.873, 27.6, 6.981, 4.419, 
  14600.861, 1.6, 266.653, 8.2, 8.5, 19.1, 55.182, 1.6, 74.08, 0.756}, 
 {"DOM", "North America", "Dominican Republic", "2021-05-13", 274319., 822., 
  733.571, 3560., 6., 6.571, 25287.742, 75.775, 67.623, 328.174, 0.553, 
  0.606, 1.23, "", "", "", "", "", "", "", "", "", "", "", "", 5453., 0.503, 
  0.135, 7.4, "samples tested", 2.94103*^6, 2.122713*^6, 818317., 139674., 
  96664., 27.11, 19.57, 7.54, 8911., 61.11, 1.0847904*^7, 222.873, 27.6, 
  6.981, 4.419, 14600.861, 1.6, 266.653, 8.2, 8.5, 19.1, 55.182, 1.6, 74.08, 
  0.756}, {"DOM", "North America", "Dominican Republic", "2021-05-14", 
  275378., 1059., 774.286, 3565., 5., 6.857, 25385.365, 97.623, 71.377, 
  328.635, 0.461, 0.632, 1.23, "", "", "", "", "", "", "", "", "", "", "", 
  "", 5378., 0.496, 0.144, 6.9, "samples tested", 3.071487*^6, 2.251255*^6, 
  820232., 130457., 106626., 28.31, 20.75, 7.56, 9829., 61.11, 1.0847904*^7, 
  222.873, 27.6, 6.981, 4.419, 14600.861, 1.6, 266.653, 8.2, 8.5, 19.1, 
  55.182, 1.6, 74.08, 0.756}, {"DOM", "North America", "Dominican Republic", 
  "2021-05-15", 276272., 894., 810.286, 3569., 4., 6.571, 25467.777, 82.412, 
  74.695, 329.004, 0.369, 0.606, 1.23, "", "", "", "", "", "", "", "", "", 
  1.478358*^6, 136.281, "", 5303., 0.489, 0.153, 6.5, "samples tested", 
  3.105105*^6, 2.28458*^6, 820525., 33618., 108511., 28.62, 21.06, 7.56, 
  10003., 61.11, 1.0847904*^7, 222.873, 27.6, 6.981, 4.419, 14600.861, 1.6, 
  266.653, 8.2, 8.5, 19.1, 55.182, 1.6, 74.08, 0.756}, 
 {"DOM", "North America", "Dominican Republic", "2021-05-16", 277188., 916., 
  805.714, 3582., 13., 7.143, 25552.217, 84.44, 74.274, 330.202, 1.198, 
  0.658, 1.22, "", "", "", "", "", "", "", "", "", "", "", "", 5175., 0.477, 
  0.156, 6.4, "samples tested", 3.11982*^6, 2.299179*^6, 820641., 14715., 
  109363., 28.76, 21.19, 7.56, 10081., 61.11, 1.0847904*^7, 222.873, 27.6, 
  6.981, 4.419, 14600.861, 1.6, 266.653, 8.2, 8.5, 19.1, 55.182, 1.6, 74.08, 
  0.756}, {"DOM", "North America", "Dominican Republic", "2021-05-17", 
  277919., 731., 830.143, 3589., 7., 7., 25619.604, 67.386, 76.526, 330.847, 
  0.645, 0.645, 1.22, "", "", "", "", "", "", "", "", "", "", "", "", 5046., 
  0.465, 0.165, 6.1, "samples tested", "", "", "", "", 108806., "", "", "", 
  10030., 61.11, 1.0847904*^7, 222.873, 27.6, 6.981, 4.419, 14600.861, 1.6, 
  266.653, 8.2, 8.5, 19.1, 55.182, 1.6, 74.08, 0.756}, 
 {"DOM", "North America", "Dominican Republic", "2021-05-18", 278549., 630., 
  820., 3597., 8., 6.714, 25677.679, 58.076, 75.591, 331.585, 0.737, 0.619, 
  1.21, "", "", "", "", "", "", "", "", "", "", "", "", 5135., 0.473, 0.16, 
  6.3, "samples tested", 3.370726*^6, 2.545132*^6, 825594., "", 104331., 
  31.07, 23.46, 7.61, 9618., 61.11, 1.0847904*^7, 222.873, 27.6, 6.981, 
  4.419, 14600.861, 1.6, 266.653, 8.2, 8.5, 19.1, 55.182, 1.6, 74.08, 0.756}, 
 {"DOM", "North America", "Dominican Republic", "2021-05-19", 279565., 1016., 
  866.857, 3597., 0., 6.143, 25771.338, 93.659, 79.91, 331.585, 0., 0.566, 
  1.21, "", "", "", "", "", "", "", "", "", "", "", "", 5055., 0.466, 0.171, 
  5.8, "samples tested", 3.488131*^6, 2.658818*^6, 829313., 117405., 98111., 
  32.15, 24.51, 7.64, 9044., 61.11, 1.0847904*^7, 222.873, 27.6, 6.981, 
  4.419, 14600.861, 1.6, 266.653, 8.2, 8.5, 19.1, 55.182, 1.6, 74.08, 0.756}, 
 {"DOM", "North America", "Dominican Republic", "2021-05-20", 280994., 1429., 
  953.571, 3600., 3., 5.714, 25903.068, 131.731, 87.904, 331.861, 0.277, 
  0.527, 1.21, "", "", "", "", "", "", "", "", "", "", "", "", 4975., 0.459, 
  0.192, 5.2, "samples tested", 3.593646*^6, 2.748532*^6, 845114., 105515., 
  93231., 33.13, 25.34, 7.79, 8594., 61.11, 1.0847904*^7, 222.873, 27.6, 
  6.981, 4.419, 14600.861, 1.6, 266.653, 8.2, 8.5, 19.1, 55.182, 1.6, 74.08, 
  0.756}, {"DOM", "North America", "Dominican Republic", "2021-05-21", 
  281630., 636., 893.143, 3603., 3., 5.429, 25961.697, 58.629, 82.333, 
  332.138, 0.277, 0.5, 1.2, "", "", "", "", "", "", "", "", "", "", "", "", 
  4895., 0.451, 0.182, 5.5, "samples tested", 3.694329*^6, 2.822348*^6, 
  871981., 100683., 88977., 34.06, 26.02, 8.04, 8202., 63.89, 1.0847904*^7, 
  222.873, 27.6, 6.981, 4.419, 14600.861, 1.6, 266.653, 8.2, 8.5, 19.1, 
  55.182, 1.6, 74.08, 0.756}, {"DOM", "North America", "Dominican Republic", 
  "2021-05-22", 282685., 1055., 916.143, 3606., 3., 5.286, 26058.951, 97.254, 
  84.453, 332.414, 0.277, 0.487, 1.2, "", "", "", "", "", "", "", "", "", 
  1.512067*^6, 139.388, "", 4816., 0.444, 0.19, 5.3, "samples tested", 
  3.725377*^6, 2.845928*^6, 879449., 31048., 88610., 34.34, 26.23, 8.11, 
  8168., 63.89, 1.0847904*^7, 222.873, 27.6, 6.981, 4.419, 14600.861, 1.6, 
  266.653, 8.2, 8.5, 19.1, 55.182, 1.6, 74.08, 0.756}, 
 {"DOM", "North America", "Dominican Republic", "2021-05-23", 283729., 1044., 
  934.429, 3606., 0., 3.429, 26155.191, 96.24, 86.139, 332.414, 0., 0.316, 
  1.19, "", "", "", "", "", "", "", "", 5096., 1.517163*^6, 139.858, 0.47, 
  4856., 0.448, 0.192, 5.2, "samples tested", 3.73901*^6, 2.855808*^6, 
  883202., 13633., 88456., 34.47, 26.33, 8.14, 8154., 63.89, 1.0847904*^7, 
  222.873, 27.6, 6.981, 4.419, 14600.861, 1.6, 266.653, 8.2, 8.5, 19.1, 
  55.182, 1.6, 74.08, 0.756}, {"DOM", "North America", "Dominican Republic", 
  "2021-05-24", 284567., 838., 949.714, 3610., 4., 3., 26232.441, 77.25, 
  87.548, 332.783, 0.369, 0.277, 1.2, "", "", "", "", "", "", "", "", 3159., 
  1.520322*^6, 140.149, 0.291, 4619., 0.426, 0.206, 4.9, "samples tested", 
  3.845766*^6, 2.932987*^6, 912779., 106756., 85785., 35.45, 27.04, 8.41, 
  7908., 66.67, 1.0847904*^7, 222.873, 27.6, 6.981, 4.419, 14600.861, 1.6, 
  266.653, 8.2, 8.5, 19.1, 55.182, 1.6, 74.08, 0.756}, 
 {"DOM", "North America", "Dominican Republic", "2021-05-25", 285211., 644., 
  951.714, 3610., 0., 1.857, 26291.807, 59.366, 87.733, 332.783, 0., 0.171, 
  1.2, "", "", "", "", "", "", "", "", "", "", "", "", 4701., 0.433, 0.202, 
  4.9, "samples tested", 3.948015*^6, 3.003678*^6, 944337., 102249., 82470., 
  36.39, 27.69, 8.71, 7602., 66.67, 1.0847904*^7, 222.873, 27.6, 6.981, 
  4.419, 14600.861, 1.6, 266.653, 8.2, 8.5, 19.1, 55.182, 1.6, 74.08, 0.756}, 
 {"DOM", "North America", "Dominican Republic", "2021-05-26", 286269., 1058., 
  957.714, 3613., 3., 2.286, 26389.338, 97.53, 88.286, 333.06, 0.277, 0.211, 
  1.2, "", "", "", "", "", "", "", "", "", 1.531097*^6, 141.142, "", 4782., 
  0.441, 0.2, 5., "samples tested", 4.041312*^6, 3.0648*^6, 976512., 93297., 
  79026., 37.25, 28.25, 9., 7285., 66.67, 1.0847904*^7, 222.873, 27.6, 6.981, 
  4.419, 14600.861, 1.6, 266.653, 8.2, 8.5, 19.1, 55.182, 1.6, 74.08, 0.756}, 
 {"DOM", "North America", "Dominican Republic", "2021-05-27", 288034., 1765., 
  1005.714, 3620., 7., 2.857, 26552.042, 162.704, 92.71, 333.705, 0.645, 
  0.263, 1.2, "", "", "", "", "", "", "", "", "", "", "", "", 4825., 0.445, 
  0.208, 4.8, "samples tested", 4.121584*^6, 3.115252*^6, 1.006332*^6, 
  80272., 75420., 37.99, 28.72, 9.28, 6952., 66.67, 1.0847904*^7, 222.873, 
  27.6, 6.981, 4.419, 14600.861, 1.6, 266.653, 8.2, 8.5, 19.1, 55.182, 1.6, 
  74.08, 0.756}, {"DOM", "North America", "Dominican Republic", "2021-05-28", 
  289288., 1254., 1094., 3623., 3., 2.857, 26667.64, 115.598, 100.849, 
  333.982, 0.277, 0.263, 1.2, "", "", "", "", "", "", "", "", "", "", "", "", 
  4867., 0.449, 0.225, 4.4, "samples tested", 4.188983*^6, 3.155232*^6, 
  1.033751*^6, 67399., 70665., 38.62, 29.09, 9.53, 6514., 66.67, 
  1.0847904*^7, 222.873, 27.6, 6.981, 4.419, 14600.861, 1.6, 266.653, 8.2, 
  8.5, 19.1, 55.182, 1.6, 74.08, 0.756}, {"DOM", "North America", 
  "Dominican Republic", "2021-05-29", 290526., 1238., 1120.143, 3628., 5., 
  3.143, 26781.764, 114.123, 103.259, 334.442, 0.461, 0.29, 1.19, "", "", "", 
  "", "", "", "", "", "", "", "", "", 4910., 0.453, 0.228, 4.4, 
  "samples tested", 4.210215*^6, 3.169176*^6, 1.041039*^6, 21232., 69263., 
  38.81, 29.21, 9.6, 6385., 66.67, 1.0847904*^7, 222.873, 27.6, 6.981, 4.419, 
  14600.861, 1.6, 266.653, 8.2, 8.5, 19.1, 55.182, 1.6, 74.08, 0.756}, 
 {"DOM", "North America", "Dominican Republic", "2021-05-30", 291910., 1384., 
  1168.714, 3628., 0., 3.143, 26909.346, 127.582, 107.736, 334.442, 0., 0.29, 
  1.19, "", "", "", "", "", "", "", "", "", 1.551549*^6, 143.028, "", 4912., 
  0.453, 0.238, 4.2, "samples tested", 4.214163*^6, 3.171332*^6, 1.042831*^6, 
  3948., 67879., 38.85, 29.23, 9.61, 6257., 66.67, 1.0847904*^7, 222.873, 
  27.6, 6.981, 4.419, 14600.861, 1.6, 266.653, 8.2, 8.5, 19.1, 55.182, 1.6, 
  74.08, 0.756}, {"DOM", "North America", "Dominican Republic", "2021-05-31", 
  292786., 876., 1174.143, 3628., 0., 2.571, 26990.099, 80.753, 108.237, 
  334.442, 0., 0.237, 1.18, "", "", "", "", "", "", "", "", "", "", "", "", 
  5244., 0.483, 0.224, 4.5, "samples tested", 4.311374*^6, 3.22395*^6, 
  1.087424*^6, 97211., 66515., 39.74, 29.72, 10.02, 6132., 66.67, 
  1.0847904*^7, 222.873, 27.6, 6.981, 4.419, 14600.861, 1.6, 266.653, 8.2, 
  8.5, 19.1, 55.182, 1.6, 74.08, 0.756}, {"DOM", "North America", 
  "Dominican Republic", "2021-06-01", 294021., 1235., 1258.571, 3634., 6., 
  3.429, 27103.946, 113.847, 116.02, 334.996, 0.553, 0.316, 1.18, "", "", "", 
  "", "", "", "", "", "", "", "", "", 5257., 0.485, 0.239, 4.2, 
  "samples tested", 4.456516*^6, 3.313861*^6, 1.142655*^6, 145142., 72643., 
  41.08, 30.55, 10.53, 6697., "", 1.0847904*^7, 222.873, 27.6, 6.981, 4.419, 
  14600.861, 1.6, 266.653, 8.2, 8.5, 19.1, 55.182, 1.6, 74.08, 0.756}, 
 {"DOM", "North America", "Dominican Republic", "2021-06-02", 295680., 1659., 
  1344.429, 3637., 3., 3.429, 27256.878, 152.933, 123.934, 335.272, 0.277, 
  0.316, 1.17, "", "", "", "", "", "", "", "", "", "", "", "", 5270., 0.486, 
  0.255, 3.9, "samples tested", 4.625387*^6, 3.424187*^6, 1.2012*^6, 168871., 
  83439., 42.64, 31.57, 11.07, 7692., "", 1.0847904*^7, 222.873, 27.6, 6.981, 
  4.419, 14600.861, 1.6, 266.653, 8.2, 8.5, 19.1, 55.182, 1.6, 74.08, 0.756}, 
 {"DOM", "North America", "Dominican Republic", "2021-06-03", 297119., 1439., 
  1297.857, 3642., 5., 3.143, 27389.531, 132.652, 119.641, 335.733, 0.461, 
  0.29, 1.16, "", "", "", "", "", "", "", "", "", "", "", "", 5322., 0.491, 
  0.244, 4.1, "samples tested", 4.761529*^6, 3.530338*^6, 1.231191*^6, 
  136142., 91421., 43.89, 32.54, 11.35, 8428., "", 1.0847904*^7, 222.873, 
  27.6, 6.981, 4.419, 14600.861, 1.6, 266.653, 8.2, 8.5, 19.1, 55.182, 1.6, 
  74.08, 0.756}, {"DOM", "North America", "Dominican Republic", "2021-06-04", 
  298414., 1295., 1303.714, 3646., 4., 3.286, 27508.909, 119.378, 120.181, 
  336.102, 0.369, 0.303, 1.15, "", "", "", "", "", "", "", "", "", 
  1.578947*^6, 145.553, "", 5375., 0.495, 0.243, 4.1, "samples tested", 
  4.989807*^6, 3.687044*^6, 1.302763*^6, 228278., 114403., 46., 33.99, 12.01, 
  10546., "", 1.0847904*^7, 222.873, 27.6, 6.981, 4.419, 14600.861, 1.6, 
  266.653, 8.2, 8.5, 19.1, 55.182, 1.6, 74.08, 0.756}, 
 {"DOM", "North America", "Dominican Republic", "2021-06-05", 299681., 1267., 
  1307.857, 3652., 6., 3.429, 27625.705, 116.797, 120.563, 336.655, 0.553, 
  0.316, 1.14, "", "", "", "", "", "", "", "", "", "", "", "", "", "", "", 
  "", "", 5.11537*^6, 3.784461*^6, 1.330909*^6, 125563., 129308., 47.16, 
  34.89, 12.27, 11920., "", 1.0847904*^7, 222.873, 27.6, 6.981, 4.419, 
  14600.861, 1.6, 266.653, 8.2, 8.5, 19.1, 55.182, 1.6, 74.08, 0.756}, 
 {"DOM", "North America", "Dominican Republic", "2021-06-06", 301078., 1397., 
  1309.714, 3654., 2., 3.714, 27754.486, 128.781, 120.734, 336.839, 0.184, 
  0.342, 1.14, "", "", "", "", "", "", "", "", "", "", "", "", "", "", "", 
  "", "", 5.197199*^6, 3.848889*^6, 1.34831*^6, 81829., 140434., 47.91, 
  35.48, 12.43, 12946., "", 1.0847904*^7, 222.873, 27.6, 6.981, 4.419, 
  14600.861, 1.6, 266.653, 8.2, 8.5, 19.1, 55.182, 1.6, 74.08, 0.756}, 
 {"DOM", "North America", "Dominican Republic", "2021-06-07", 301984., 906., 
  1314., 3655., 1., 3.857, 27838.004, 83.518, 121.129, 336.931, 0.092, 0.356, 
  "", "", "", "", "", "", "", "", "", "", "", "", "", "", "", "", "", "", "", 
  "", "", "", "", "", "", "", "", "", 1.0847904*^7, 222.873, 27.6, 6.981, 
  4.419, 14600.861, 1.6, 266.653, 8.2, 8.5, 19.1, 55.182, 1.6, 74.08, 0.756}, 
 {"ECU", "South America", "Ecuador", "2020-03-01", 6., 6., "", "", "", "", 
  0.34, 0.34, "", "", "", "", "", "", "", "", "", "", "", "", "", "", "", "", 
  "", "", "", "", "", "", "", "", "", "", "", "", "", "", "", 5.56, 
  1.764306*^7, 66.939, 28.1, 7.104, 4.458, 10581.936, 3.6, 140.448, 5.55, 2., 
  12.3, 80.635, 1.5, 77.01, 0.759}, {"ECU", "South America", "Ecuador", 
  "2020-03-02", 6., 0., "", "", "", "", 0.34, 0., "", "", "", "", "", "", "", 
  "", "", "", "", "", "", "", "", "", "", "", "", "", "", "", "", "", "", "", 
  "", "", "", "", "", 8.33, 1.764306*^7, 66.939, 28.1, 7.104, 4.458, 
  10581.936, 3.6, 140.448, 5.55, 2., 12.3, 80.635, 1.5, 77.01, 0.759}, 
 {"ECU", "South America", "Ecuador", "2020-03-03", 7., 1., "", "", "", "", 
  0.397, 0.057, "", "", "", "", "", "", "", "", "", "", "", "", "", "", "", 
  "", "", "", "", "", "", "", "", "", "", "", "", "", "", "", "", 8.33, 
  1.764306*^7, 66.939, 28.1, 7.104, 4.458, 10581.936, 3.6, 140.448, 5.55, 2., 
  12.3, 80.635, 1.5, 77.01, 0.759}, {"ECU", "South America", "Ecuador", 
  "2020-03-04", 10., 3., "", "", "", "", 0.567, 0.17, "", "", "", "", "", "", 
  "", "", "", "", "", "", "", "", "", "", "", "", "", "", "", "", "", "", "", 
  "", "", "", "", "", "", 8.33, 1.764306*^7, 66.939, 28.1, 7.104, 4.458, 
  10581.936, 3.6, 140.448, 5.55, 2., 12.3, 80.635, 1.5, 77.01, 0.759}, 
 {"ECU", "South America", "Ecuador", "2020-03-05", 13., 3., "", "", "", "", 
  0.737, 0.17, "", "", "", "", "", "", "", "", "", "", "", "", "", "", "", 
  "", "", "", "", "", "", "", "", "", "", "", "", "", "", "", "", 8.33, 
  1.764306*^7, 66.939, 28.1, 7.104, 4.458, 10581.936, 3.6, 140.448, 5.55, 2., 
  12.3, 80.635, 1.5, 77.01, 0.759}, {"ECU", "South America", "Ecuador", 
  "2020-03-06", 13., 0., 1.857, "", "", 0., 0.737, 0., 0.105, "", "", 0., "", 
  "", "", "", "", "", "", "", "", "", "", "", "", "", "", "", "", "", "", "", 
  "", "", "", "", "", "", "", 8.33, 1.764306*^7, 66.939, 28.1, 7.104, 4.458, 
  10581.936, 3.6, 140.448, 5.55, 2., 12.3, 80.635, 1.5, 77.01, 0.759}, 
 {"ECU", "South America", "Ecuador", "2020-03-07", 13., 0., 1.857, "", "", 
  0., 0.737, 0., 0.105, "", "", 0., "", "", "", "", "", "", "", "", "", "", 
  "", "", "", "", "", "", "", "", "", "", "", "", "", "", "", "", "", 8.33, 
  1.764306*^7, 66.939, 28.1, 7.104, 4.458, 10581.936, 3.6, 140.448, 5.55, 2., 
  12.3, 80.635, 1.5, 77.01, 0.759}, {"ECU", "South America", "Ecuador", 
  "2020-03-08", 14., 1., 1.143, "", "", 0., 0.794, 0.057, 0.065, "", "", 0., 
  "", "", "", "", "", "", "", "", "", "", "", "", "", "", "", "", "", "", "", 
  "", "", "", "", "", "", "", "", 8.33, 1.764306*^7, 66.939, 28.1, 7.104, 
  4.458, 10581.936, 3.6, 140.448, 5.55, 2., 12.3, 80.635, 1.5, 77.01, 0.759}, 
 {"ECU", "South America", "Ecuador", "2020-03-09", 15., 1., 1.286, "", "", 
  0., 0.85, 0.057, 0.073, "", "", 0., "", "", "", "", "", "", "", "", "", "", 
  "", "", "", "", "", "", "", "", "", "", "", "", "", "", "", "", "", 8.33, 
  1.764306*^7, 66.939, 28.1, 7.104, 4.458, 10581.936, 3.6, 140.448, 5.55, 2., 
  12.3, 80.635, 1.5, 77.01, 0.759}, {"ECU", "South America", "Ecuador", 
  "2020-03-10", 15., 0., 1.143, "", "", 0., 0.85, 0., 0.065, "", "", 0., "", 
  "", "", "", "", "", "", "", "", "", "", "", "", "", "", "", "", "", "", "", 
  "", "", "", "", "", "", "", 8.33, 1.764306*^7, 66.939, 28.1, 7.104, 4.458, 
  10581.936, 3.6, 140.448, 5.55, 2., 12.3, 80.635, 1.5, 77.01, 0.759}, 
 {"ECU", "South America", "Ecuador", "2020-03-11", 17., 2., 1., "", "", 0., 
  0.964, 0.113, 0.057, "", "", 0., "", "", "", "", "", "", "", "", "", "", 
  "", "", "", "", "", "", "", "", "", "", "", "", "", "", "", "", "", 8.33, 
  1.764306*^7, 66.939, 28.1, 7.104, 4.458, 10581.936, 3.6, 140.448, 5.55, 2., 
  12.3, 80.635, 1.5, 77.01, 0.759}, {"ECU", "South America", "Ecuador", 
  "2020-03-12", 17., 0., 0.571, "", "", 0., 0.964, 0., 0.032, "", "", 0., "", 
  "", "", "", "", "", "", "", "", "", "", "", "", "", "", "", "", "", "", "", 
  "", "", "", "", "", "", "", 8.33, 1.764306*^7, 66.939, 28.1, 7.104, 4.458, 
  10581.936, 3.6, 140.448, 5.55, 2., 12.3, 80.635, 1.5, 77.01, 0.759}, 
 {"ECU", "South America", "Ecuador", "2020-03-13", 17., 0., 0.571, "", "", 
  0., 0.964, 0., 0.032, "", "", 0., "", "", "", "", "", "", "", "", "", "", 
  "", "", "", "", "", "", "", "", "", "", "", "", "", "", "", "", "", 36.11, 
  1.764306*^7, 66.939, 28.1, 7.104, 4.458, 10581.936, 3.6, 140.448, 5.55, 2., 
  12.3, 80.635, 1.5, 77.01, 0.759}, {"ECU", "South America", "Ecuador", 
  "2020-03-14", 28., 11., 2.143, 2., 2., 0.286, 1.587, 0.623, 0.121, 0.113, 
  0.113, 0.016, "", "", "", "", "", "", "", "", "", "", "", "", "", "", "", 
  "", "", "", "", "", "", "", "", "", "", "", "", 36.11, 1.764306*^7, 66.939, 
  28.1, 7.104, 4.458, 10581.936, 3.6, 140.448, 5.55, 2., 12.3, 80.635, 1.5, 
  77.01, 0.759}, {"ECU", "South America", "Ecuador", "2020-03-15", 28., 0., 
  2., 2., 0., 0.286, 1.587, 0., 0.113, 0.113, 0., 0.016, "", "", "", "", "", 
  "", "", "", "", "", "", "", "", "", "", "", "", "", "", "", "", "", "", "", 
  "", "", "", 55.56, 1.764306*^7, 66.939, 28.1, 7.104, 4.458, 10581.936, 3.6, 
  140.448, 5.55, 2., 12.3, 80.635, 1.5, 77.01, 0.759}, 
 {"ECU", "South America", "Ecuador", "2020-03-16", 37., 9., 3.143, 2., 0., 
  0.286, 2.097, 0.51, 0.178, 0.113, 0., 0.016, "", "", "", "", "", "", "", 
  "", "", "", "", "", "", "", "", "", "", "", "", "", "", "", "", "", "", "", 
  "", 55.56, 1.764306*^7, 66.939, 28.1, 7.104, 4.458, 10581.936, 3.6, 
  140.448, 5.55, 2., 12.3, 80.635, 1.5, 77.01, 0.759}, 
 {"ECU", "South America", "Ecuador", "2020-03-17", 58., 21., 6.143, 2., 0., 
  0.286, 3.287, 1.19, 0.348, 0.113, 0., 0.016, "", "", "", "", "", "", "", 
  "", "", "", "", "", "", "", "", "", "", "", "", "", "", "", "", "", "", "", 
  "", 93.52, 1.764306*^7, 66.939, 28.1, 7.104, 4.458, 10581.936, 3.6, 
  140.448, 5.55, 2., 12.3, 80.635, 1.5, 77.01, 0.759}, 
 {"ECU", "South America", "Ecuador", "2020-03-18", 111., 53., 13.429, 2., 0., 
  0.286, 6.291, 3.004, 0.761, 0.113, 0., 0.016, "", "", "", "", "", "", "", 
  "", "", "", 480., 0.027, "", "", "", "", "", "people tested", "", "", "", 
  "", "", "", "", "", "", 93.52, 1.764306*^7, 66.939, 28.1, 7.104, 4.458, 
  10581.936, 3.6, 140.448, 5.55, 2., 12.3, 80.635, 1.5, 77.01, 0.759}, 
 {"ECU", "South America", "Ecuador", "2020-03-19", 199., 88., 26., 3., 1., 
  0.429, 11.279, 4.988, 1.474, 0.17, 0.057, 0.024, 2.7, "", "", "", "", "", 
  "", "", "", 192., 672., 0.038, 0.011, "", "", "", "", "people tested", "", 
  "", "", "", "", "", "", "", "", 93.52, 1.764306*^7, 66.939, 28.1, 7.104, 
  4.458, 10581.936, 3.6, 140.448, 5.55, 2., 12.3, 80.635, 1.5, 77.01, 0.759}, 
 {"ECU", "South America", "Ecuador", "2020-03-20", 367., 168., 50., 5., 2., 
  0.714, 20.801, 9.522, 2.834, 0.283, 0.113, 0.04, 2.67, "", "", "", "", "", 
  "", "", "", 287., 959., 0.054, 0.016, "", "", "", "", "people tested", "", 
  "", "", "", "", "", "", "", "", 93.52, 1.764306*^7, 66.939, 28.1, 7.104, 
  4.458, 10581.936, 3.6, 140.448, 5.55, 2., 12.3, 80.635, 1.5, 77.01, 0.759}, 
 {"ECU", "South America", "Ecuador", "2020-03-21", 506., 139., 68.286, 7., 
  2., 0.714, 28.68, 7.878, 3.87, 0.397, 0.113, 0.04, 2.6, "", "", "", "", "", 
  "", "", "", 222., 1181., 0.067, 0.013, "", "", "", "", "people tested", "", 
  "", "", "", "", "", "", "", "", 93.52, 1.764306*^7, 66.939, 28.1, 7.104, 
  4.458, 10581.936, 3.6, 140.448, 5.55, 2., 12.3, 80.635, 1.5, 77.01, 0.759}, 
 {"ECU", "South America", "Ecuador", "2020-03-22", 789., 283., 108.714, 14., 
  7., 1.714, 44.72, 16.04, 6.162, 0.794, 0.397, 0.097, 2.52, "", "", "", "", 
  "", "", "", "", 480., 1661., 0.094, 0.027, "", "", "", "", "people tested", 
  "", "", "", "", "", "", "", "", "", 93.52, 1.764306*^7, 66.939, 28.1, 
  7.104, 4.458, 10581.936, 3.6, 140.448, 5.55, 2., 12.3, 80.635, 1.5, 77.01, 
  0.759}, {"ECU", "South America", "Ecuador", "2020-03-23", 981., 192., 
  134.857, 18., 4., 2.286, 55.603, 10.882, 7.644, 1.02, 0.227, 0.13, 2.41, 
  "", "", "", "", "", "", "", "", 411., 2072., 0.117, 0.023, "", "", "", "", 
  "people tested", "", "", "", "", "", "", "", "", "", 93.52, 1.764306*^7, 
  66.939, 28.1, 7.104, 4.458, 10581.936, 3.6, 140.448, 5.55, 2., 12.3, 
  80.635, 1.5, 77.01, 0.759}, {"ECU", "South America", "Ecuador", 
  "2020-03-24", 1082., 101., 146.286, 27., 9., 3.571, 61.327, 5.725, 8.291, 
  1.53, 0.51, 0.202, 2.3, "", "", "", "", "", "", "", "", 235., 2307., 0.131, 
  0.013, "", "", "", "", "people tested", "", "", "", "", "", "", "", "", "", 
  93.52, 1.764306*^7, 66.939, 28.1, 7.104, 4.458, 10581.936, 3.6, 140.448, 
  5.55, 2., 12.3, 80.635, 1.5, 77.01, 0.759}, 
 {"ECU", "South America", "Ecuador", "2020-03-25", 1173., 91., 151.714, 28., 
  1., 3.714, 66.485, 5.158, 8.599, 1.587, 0.057, 0.211, 2.19, "", "", "", "", 
  "", "", "", "", 291., 2598., 0.147, 0.016, 303., 0.017, "", "", 
  "people tested", "", "", "", "", "", "", "", "", "", 93.52, 1.764306*^7, 
  66.939, 28.1, 7.104, 4.458, 10581.936, 3.6, 140.448, 5.55, 2., 12.3, 
  80.635, 1.5, 77.01, 0.759}, {"ECU", "South America", "Ecuador", 
  "2020-03-26", 1403., 230., 172., 34., 6., 4.429, 79.521, 13.036, 9.749, 
  1.927, 0.34, 0.251, 2.11, "", "", "", "", "", "", "", "", 527., 3125., 
  0.177, 0.03, 350., 0.02, "", "", "people tested", "", "", "", "", "", "", 
  "", "", "", 93.52, 1.764306*^7, 66.939, 28.1, 7.104, 4.458, 10581.936, 3.6, 
  140.448, 5.55, 2., 12.3, 80.635, 1.5, 77.01, 0.759}, 
 {"ECU", "South America", "Ecuador", "2020-03-27", 1595., 192., 175.429, 36., 
  2., 4.429, 90.404, 10.882, 9.943, 2.04, 0.113, 0.251, 2.04, "", "", "", "", 
  "", "", "", "", 443., 3568., 0.202, 0.025, 373., 0.021, "", "", 
  "people tested", "", "", "", "", "", "", "", "", "", 93.52, 1.764306*^7, 
  66.939, 28.1, 7.104, 4.458, 10581.936, 3.6, 140.448, 5.55, 2., 12.3, 
  80.635, 1.5, 77.01, 0.759}, {"ECU", "South America", "Ecuador", 
  "2020-03-28", 1823., 228., 188.143, 48., 12., 5.857, 103.327, 12.923, 
  10.664, 2.721, 0.68, 0.332, 1.99, "", "", "", "", "", "", "", "", 367., 
  3935., 0.223, 0.021, 393., 0.022, "", "", "people tested", "", "", "", "", 
  "", "", "", "", "", 93.52, 1.764306*^7, 66.939, 28.1, 7.104, 4.458, 
  10581.936, 3.6, 140.448, 5.55, 2., 12.3, 80.635, 1.5, 77.01, 0.759}, 
 {"ECU", "South America", "Ecuador", "2020-03-29", 1924., 101., 162.143, 58., 
  10., 6.286, 109.051, 5.725, 9.19, 3.287, 0.567, 0.356, 1.93, "", "", "", 
  "", "", "", "", "", 188., 4123., 0.234, 0.011, 352., 0.02, "", "", 
  "people tested", "", "", "", "", "", "", "", "", "", 93.52, 1.764306*^7, 
  66.939, 28.1, 7.104, 4.458, 10581.936, 3.6, 140.448, 5.55, 2., 12.3, 
  80.635, 1.5, 77.01, 0.759}, {"ECU", "South America", "Ecuador", 
  "2020-03-30", 1962., 38., 140.143, 60., 2., 6., 111.205, 2.154, 7.943, 
  3.401, 0.113, 0.34, 1.89, "", "", "", "", "", "", "", "", 96., 4219., 
  0.239, 0.005, 307., 0.017, "", "", "people tested", "", "", "", "", "", "", 
  "", "", "", 93.52, 1.764306*^7, 66.939, 28.1, 7.104, 4.458, 10581.936, 3.6, 
  140.448, 5.55, 2., 12.3, 80.635, 1.5, 77.01, 0.759}, 
 {"ECU", "South America", "Ecuador", "2020-03-31", 2240., 278., 165.429, 75., 
  15., 6.857, 126.962, 15.757, 9.376, 4.251, 0.85, 0.389, 1.87, "", "", "", 
  "", "", "", "", "", 609., 4828., 0.274, 0.035, 360., 0.02, "", "", 
  "people tested", "", "", "", "", "", "", "", "", "", 93.52, 1.764306*^7, 
  66.939, 28.1, 7.104, 4.458, 10581.936, 3.6, 140.448, 5.55, 2., 12.3, 
  80.635, 1.5, 77.01, 0.759}, {"ECU", "South America", "Ecuador", 
  "2020-04-01", 2748., 508., 225., 93., 18., 9.286, 155.755, 28.793, 12.753, 
  5.271, 1.02, 0.526, 1.83, "", "", "", "", "", "", "", "", 763., 5591., 
  0.317, 0.043, 428., 0.024, "", "", "people tested", "", "", "", "", "", "", 
  "", "", "", 93.52, 1.764306*^7, 66.939, 28.1, 7.104, 4.458, 10581.936, 3.6, 
  140.448, 5.55, 2., 12.3, 80.635, 1.5, 77.01, 0.759}, 
 {"ECU", "South America", "Ecuador", "2020-04-02", 3163., 415., 251.429, 
  120., 27., 12.286, 179.277, 23.522, 14.251, 6.802, 1.53, 0.696, 1.78, "", 
  "", "", "", "", "", "", "", 711., 6302., 0.357, 0.04, 454., 0.026, "", "", 
  "people tested", "", "", "", "", "", "", "", "", "", 93.52, 1.764306*^7, 
  66.939, 28.1, 7.104, 4.458, 10581.936, 3.6, 140.448, 5.55, 2., 12.3, 
  80.635, 1.5, 77.01, 0.759}, {"ECU", "South America", "Ecuador", 
  "2020-04-03", 3368., 205., 253.286, 145., 25., 15.571, 190.897, 11.619, 
  14.356, 8.219, 1.417, 0.883, 1.72, "", "", "", "", "", "", "", "", 354., 
  6656., 0.377, 0.02, 441., 0.025, "", "", "people tested", "", "", "", "", 
  "", "", "", "", "", 93.52, 1.764306*^7, 66.939, 28.1, 7.104, 4.458, 
  10581.936, 3.6, 140.448, 5.55, 2., 12.3, 80.635, 1.5, 77.01, 0.759}, 
 {"ECU", "South America", "Ecuador", "2020-04-04", 3465., 97., 234.571, 172., 
  27., 17.714, 196.395, 5.498, 13.295, 9.749, 1.53, 1.004, 1.69, "", "", "", 
  "", "", "", "", "", 178., 6834., 0.387, 0.01, 414., 0.023, "", "", 
  "people tested", "", "", "", "", "", "", "", "", "", 93.52, 1.764306*^7, 
  66.939, 28.1, 7.104, 4.458, 10581.936, 3.6, 140.448, 5.55, 2., 12.3, 
  80.635, 1.5, 77.01, 0.759}, {"ECU", "South America", "Ecuador", 
  "2020-04-05", 3646., 181., 246., 180., 8., 17.429, 206.653, 10.259, 13.943, 
  10.202, 0.453, 0.988, 1.67, "", "", "", "", "", "", "", "", 415., 7249., 
  0.411, 0.024, 447., 0.025, "", "", "people tested", "", "", "", "", "", "", 
  "", "", "", 93.52, 1.764306*^7, 66.939, 28.1, 7.104, 4.458, 10581.936, 3.6, 
  140.448, 5.55, 2., 12.3, 80.635, 1.5, 77.01, 0.759}, 
 {"ECU", "South America", "Ecuador", "2020-04-06", 3747., 101., 255., 191., 
  11., 18.714, 212.378, 5.725, 14.453, 10.826, 0.623, 1.061, 1.66, "", "", 
  "", "", "", "", "", "", 341., 7590., 0.43, 0.019, 482., 0.027, "", "", 
  "people tested", "", "", "", "", "", "", "", "", "", 93.52, 1.764306*^7, 
  66.939, 28.1, 7.104, 4.458, 10581.936, 3.6, 140.448, 5.55, 2., 12.3, 
  80.635, 1.5, 77.01, 0.759}, {"ECU", "South America", "Ecuador", 
  "2020-04-07", 3747., 0., 215.286, 191., 0., 16.571, 212.378, 0., 12.202, 
  10.826, 0., 0.939, 1.67, "", "", "", "", "", "", "", "", 361., 7951., 
  0.451, 0.02, 446., 0.025, "", "", "people tested", "", "", "", "", "", "", 
  "", "", "", 93.52, 1.764306*^7, 66.939, 28.1, 7.104, 4.458, 10581.936, 3.6, 
  140.448, 5.55, 2., 12.3, 80.635, 1.5, 77.01, 0.759}, 
 {"ECU", "South America", "Ecuador", "2020-04-08", 4450., 703., 243.143, 
  242., 51., 21.286, 252.224, 39.846, 13.781, 13.716, 2.891, 1.206, 1.69, "", 
  "", "", "", "", "", "", "", 707., 8658., 0.491, 0.04, 438., 0.025, "", "", 
  "people tested", "", "", "", "", "", "", "", "", "", 93.52, 1.764306*^7, 
  66.939, 28.1, 7.104, 4.458, 10581.936, 3.6, 140.448, 5.55, 2., 12.3, 
  80.635, 1.5, 77.01, 0.759}, {"ECU", "South America", "Ecuador", 
  "2020-04-09", 4965., 515., 257.429, 272., 30., 21.714, 281.414, 29.19, 
  14.591, 15.417, 1.7, 1.231, 1.67, "", "", "", "", "", "", "", "", 981., 
  9639., 0.546, 0.056, 477., 0.027, "", "", "people tested", "", "", "", "", 
  "", "", "", "", "", 93.52, 1.764306*^7, 66.939, 28.1, 7.104, 4.458, 
  10581.936, 3.6, 140.448, 5.55, 2., 12.3, 80.635, 1.5, 77.01, 0.759}, 
 {"ECU", "South America", "Ecuador", "2020-04-10", 7161., 2196., 541.857, 
  297., 25., 21.714, 405.882, 124.468, 30.712, 16.834, 1.417, 1.231, 1.65, 
  "", "", "", "", "", "", "", "", 4018., 13657., 0.774, 0.228, 1000., 0.057, 
  "", "", "people tested", "", "", "", "", "", "", "", "", "", 93.52, 
  1.764306*^7, 66.939, 28.1, 7.104, 4.458, 10581.936, 3.6, 140.448, 5.55, 2., 
  12.3, 80.635, 1.5, 77.01, 0.759}, {"ECU", "South America", "Ecuador", 
  "2020-04-11", 7257., 96., 541.714, 315., 18., 20.429, 411.323, 5.441, 
  30.704, 17.854, 1.02, 1.158, 1.55, "", "", "", "", "", "", "", "", 544., 
  14201., 0.805, 0.031, 1052., 0.06, "", "", "people tested", "", "", "", "", 
  "", "", "", "", "", 93.52, 1.764306*^7, 66.939, 28.1, 7.104, 4.458, 
  10581.936, 3.6, 140.448, 5.55, 2., 12.3, 80.635, 1.5, 77.01, 0.759}, 
 {"ECU", "South America", "Ecuador", "2020-04-12", 7466., 209., 545.714, 
  333., 18., 21.857, 423.169, 11.846, 30.931, 18.874, 1.02, 1.239, 1.47, "", 
  "", "", "", "", "", "", "", 383., 14584., 0.827, 0.022, 1048., 0.059, "", 
  "", "people tested", "", "", "", "", "", "", "", "", "", 93.52, 
  1.764306*^7, 66.939, 28.1, 7.104, 4.458, 10581.936, 3.6, 140.448, 5.55, 2., 
  12.3, 80.635, 1.5, 77.01, 0.759}, {"ECU", "South America", "Ecuador", 
  "2020-04-13", 7529., 63., 540.286, 355., 22., 23.429, 426.74, 3.571, 
  30.623, 20.121, 1.247, 1.328, 1.4, "", "", "", "", "", "", "", "", 242., 
  14826., 0.84, 0.014, 1034., 0.059, "", "", "people tested", "", "", "", "", 
  "", "", "", "", "", 93.52, 1.764306*^7, 66.939, 28.1, 7.104, 4.458, 
  10581.936, 3.6, 140.448, 5.55, 2., 12.3, 80.635, 1.5, 77.01, 0.759}, 
 {"ECU", "South America", "Ecuador", "2020-04-14", 7603., 74., 550.857, 369., 
  14., 25.429, 430.934, 4.194, 31.222, 20.915, 0.794, 1.441, 1.35, "", "", 
  "", "", "", "", "", "", 272., 15098., 0.856, 0.015, 1021., 0.058, "", "", 
  "people tested", "", "", "", "", "", "", "", "", "", 93.52, 1.764306*^7, 
  66.939, 28.1, 7.104, 4.458, 10581.936, 3.6, 140.448, 5.55, 2., 12.3, 
  80.635, 1.5, 77.01, 0.759}, {"ECU", "South America", "Ecuador", 
  "2020-04-15", 7858., 255., 486.857, 388., 19., 20.857, 445.388, 14.453, 
  27.595, 21.992, 1.077, 1.182, 1.3, "", "", "", "", "", "", "", "", 516., 
  15614., 0.885, 0.029, 994., 0.056, "", "", "people tested", "", "", "", "", 
  "", "", "", "", "", 93.52, 1.764306*^7, 66.939, 28.1, 7.104, 4.458, 
  10581.936, 3.6, 140.448, 5.55, 2., 12.3, 80.635, 1.5, 77.01, 0.759}, 
 {"ECU", "South America", "Ecuador", "2020-04-16", 8225., 367., 465.714, 
  403., 15., 18.714, 466.189, 20.801, 26.396, 22.842, 0.85, 1.061, 1.26, "", 
  "", "", "", "", "", "", "", 523., 16137., 0.915, 0.03, 928., 0.053, "", "", 
  "people tested", "", "", "", "", "", "", "", "", "", 93.52, 1.764306*^7, 
  66.939, 28.1, 7.104, 4.458, 10581.936, 3.6, 140.448, 5.55, 2., 12.3, 
  80.635, 1.5, 77.01, 0.759}, {"ECU", "South America", "Ecuador", 
  "2020-04-17", 8450., 225., 184.143, 421., 18., 17.714, 478.942, 12.753, 
  10.437, 23.862, 1.02, 1.004, 1.23, "", "", "", "", "", "", "", "", 388., 
  16525., 0.937, 0.022, 410., 0.023, "", "", "people tested", "", "", "", "", 
  "", "", "", "", "", 93.52, 1.764306*^7, 66.939, 28.1, 7.104, 4.458, 
  10581.936, 3.6, 140.448, 5.55, 2., 12.3, 80.635, 1.5, 77.01, 0.759}, 
 {"ECU", "South America", "Ecuador", "2020-04-18", 9022., 572., 252.143, 
  456., 35., 20.143, 511.363, 32.421, 14.291, 25.846, 1.984, 1.142, 1.23, "", 
  "", "", "", "", "", "", "", 988., 17513., 0.993, 0.056, 473., 0.027, "", 
  "", "people tested", "", "", "", "", "", "", "", "", "", 93.52, 
  1.764306*^7, 66.939, 28.1, 7.104, 4.458, 10581.936, 3.6, 140.448, 5.55, 2., 
  12.3, 80.635, 1.5, 77.01, 0.759}, {"ECU", "South America", "Ecuador", 
  "2020-04-19", 9468., 446., 286., 474., 18., 20.143, 536.642, 25.279, 16.21, 
  26.866, 1.02, 1.142, 1.21, "", "", "", "", "", "", "", "", 920., 18433., 
  1.045, 0.052, 550., 0.031, "", "", "people tested", "", "", "", "", "", "", 
  "", "", "", 93.52, 1.764306*^7, 66.939, 28.1, 7.104, 4.458, 10581.936, 3.6, 
  140.448, 5.55, 2., 12.3, 80.635, 1.5, 77.01, 0.759}, 
 {"ECU", "South America", "Ecuador", "2020-04-20", 10128., 660., 371.286, 
  507., 33., 21.714, 574.05, 37.408, 21.044, 28.737, 1.87, 1.231, 1.18, "", 
  "", "", "", "", "", "", "", 1427., 19860., 1.126, 0.081, 719., 0.041, "", 
  "", "people tested", "", "", "", "", "", "", "", "", "", 93.52, 
  1.764306*^7, 66.939, 28.1, 7.104, 4.458, 10581.936, 3.6, 140.448, 5.55, 2., 
  12.3, 80.635, 1.5, 77.01, 0.759}, {"ECU", "South America", "Ecuador", 
  "2020-04-21", 10398., 270., 399.286, 520., 13., 21.571, 589.354, 15.303, 
  22.631, 29.473, 0.737, 1.223, 1.14, "", "", "", "", "", "", "", "", 620., 
  20480., 1.161, 0.035, 769., 0.044, "", "", "people tested", "", "", "", "", 
  "", "", "", "", "", 93.52, 1.764306*^7, 66.939, 28.1, 7.104, 4.458, 
  10581.936, 3.6, 140.448, 5.55, 2., 12.3, 80.635, 1.5, 77.01, 0.759}, 
 {"ECU", "South America", "Ecuador", "2020-04-22", 10850., 452., 427.429, 
  537., 17., 21.286, 614.973, 25.619, 24.226, 30.437, 0.964, 1.206, 1.1, "", 
  "", "", "", "", "", "", "", 1127., 21607., 1.225, 0.064, 856., 0.049, "", 
  "", "people tested", "", "", "", "", "", "", "", "", "", 93.52, 
  1.764306*^7, 66.939, 28.1, 7.104, 4.458, 10581.936, 3.6, 140.448, 5.55, 2., 
  12.3, 80.635, 1.5, 77.01, 0.759}, {"ECU", "South America", "Ecuador", 
  "2020-04-23", 11183., 333., 422.571, 560., 23., 22.429, 633.847, 18.874, 
  23.951, 31.741, 1.304, 1.271, 1.07, "", "", "", "", "", "", "", "", 1776., 
  23383., 1.325, 0.101, 1035., 0.059, "", "", "people tested", "", "", "", 
  "", "", "", "", "", "", 93.52, 1.764306*^7, 66.939, 28.1, 7.104, 4.458, 
  10581.936, 3.6, 140.448, 5.55, 2., 12.3, 80.635, 1.5, 77.01, 0.759}, 
 {"ECU", "South America", "Ecuador", "2020-04-24", 22719., 11536., 2038.429, 
  576., 16., 22.143, 1287.702, 653.855, 115.537, 32.647, 0.907, 1.255, 1.03, 
  "", "", "", "", "", "", "", "", "", "", "", "", 1257., 0.071, "", "", 
  "people tested", "", "", "", "", "", "", "", "", "", 93.52, 1.764306*^7, 
  66.939, 28.1, 7.104, 4.458, 10581.936, 3.6, 140.448, 5.55, 2., 12.3, 
  80.635, 1.5, 77.01, 0.759}, {"ECU", "South America", "Ecuador", 
  "2020-04-25", 22719., 0., 1956.714, 576., 0., 17.143, 1287.702, 0., 
  110.906, 32.647, 0., 0.972, 1., "", "", "", "", "", "", "", "", "", "", "", 
  "", 1392., 0.079, "", "", "people tested", "", "", "", "", "", "", "", "", 
  "", 93.52, 1.764306*^7, 66.939, 28.1, 7.104, 4.458, 10581.936, 3.6, 
  140.448, 5.55, 2., 12.3, 80.635, 1.5, 77.01, 0.759}, 
 {"ECU", "South America", "Ecuador", "2020-04-26", 22719., 0., 1893., 576., 
  0., 14.571, 1287.702, 0., 107.294, 32.647, 0., 0.826, 0.98, "", "", "", "", 
  "", "", "", "", "", "", "", "", 1538., 0.087, "", "", "people tested", "", 
  "", "", "", "", "", "", "", "", 93.52, 1.764306*^7, 66.939, 28.1, 7.104, 
  4.458, 10581.936, 3.6, 140.448, 5.55, 2., 12.3, 80.635, 1.5, 77.01, 0.759}, 
 {"ECU", "South America", "Ecuador", "2020-04-27", 23240., 521., 1873.143, 
  663., 87., 22.286, 1317.232, 29.53, 106.169, 37.579, 4.931, 1.263, 0.96, 
  "", "", "", "", "", "", "", "", "", 31134., 1.765, "", 1611., 0.091, "", 
  "", "people tested", "", "", "", "", "", "", "", "", "", 93.52, 
  1.764306*^7, 66.939, 28.1, 7.104, 4.458, 10581.936, 3.6, 140.448, 5.55, 2., 
  12.3, 80.635, 1.5, 77.01, 0.759}, {"ECU", "South America", "Ecuador", 
  "2020-04-28", 24258., 1018., 1980., 871., 208., 50.143, 1374.932, 57.7, 
  112.225, 49.368, 11.789, 2.842, 0.96, "", "", "", "", "", "", "", "", 
  1326., 32460., 1.84, 0.075, 1711., 0.097, "", "", "people tested", "", "", 
  "", "", "", "", "", "", "", 93.52, 1.764306*^7, 66.939, 28.1, 7.104, 4.458, 
  10581.936, 3.6, 140.448, 5.55, 2., 12.3, 80.635, 1.5, 77.01, 0.759}, 
 {"ECU", "South America", "Ecuador", "2020-04-29", 24675., 417., 1975., 883., 
  12., 49.429, 1398.567, 23.635, 111.942, 50.048, 0.68, 2.802, 0.94, "", "", 
  "", "", "", "", "", "", 1224., 33684., 1.909, 0.069, 1725., 0.098, "", "", 
  "people tested", "", "", "", "", "", "", "", "", "", 93.52, 1.764306*^7, 
  66.939, 28.1, 7.104, 4.458, 10581.936, 3.6, 140.448, 5.55, 2., 12.3, 
  80.635, 1.5, 77.01, 0.759}, {"ECU", "South America", "Ecuador", 
  "2020-04-30", 24934., 259., 1964.429, 900., 17., 48.571, 1413.247, 14.68, 
  111.343, 51.012, 0.964, 2.753, 0.94, "", "", "", "", "", "", "", "", 663., 
  34347., 1.947, 0.038, 1566., 0.089, "", "", "people tested", "", "", "", 
  "", "", "", "", "", "", 93.52, 1.764306*^7, 66.939, 28.1, 7.104, 4.458, 
  10581.936, 3.6, 140.448, 5.55, 2., 12.3, 80.635, 1.5, 77.01, 0.759}, 
 {"ECU", "South America", "Ecuador", "2020-05-01", 26336., 1402., 516.714, 
  1063., 163., 69.571, 1492.712, 79.465, 29.287, 60.25, 9.239, 3.943, 0.95, 
  "", "", "", "", "", "", "", "", 2714., 37061., 2.101, 0.154, 1677., 0.095, 
  "", "", "people tested", "", "", "", "", "", "", "", "", "", 93.52, 
  1.764306*^7, 66.939, 28.1, 7.104, 4.458, 10581.936, 3.6, 140.448, 5.55, 2., 
  12.3, 80.635, 1.5, 77.01, 0.759}, {"ECU", "South America", "Ecuador", 
  "2020-05-02", 27464., 1128., 677.857, 1371., 308., 113.571, 1556.646, 
  63.934, 38.421, 77.708, 17.457, 6.437, 0.96, "", "", "", "", "", "", "", 
  "", 1863., 38924., 2.206, 0.106, 1666., 0.094, "", "", "people tested", "", 
  "", "", "", "", "", "", "", "", 93.52, 1.764306*^7, 66.939, 28.1, 7.104, 
  4.458, 10581.936, 3.6, 140.448, 5.55, 2., 12.3, 80.635, 1.5, 77.01, 0.759}, 
 {"ECU", "South America", "Ecuador", "2020-05-03", 29538., 2074., 974.143, 
  1564., 193., 141.143, 1674.199, 117.553, 55.214, 88.647, 10.939, 8., 0.98, 
  "", "", "", "", "", "", "", "", 4803., 43727., 2.478, 0.272, 2076., 0.118, 
  "", "", "people tested", "", "", "", "", "", "", "", "", "", 93.52, 
  1.764306*^7, 66.939, 28.1, 7.104, 4.458, 10581.936, 3.6, 140.448, 5.55, 2., 
  12.3, 80.635, 1.5, 77.01, 0.759}, {"ECU", "South America", "Ecuador", 
  "2020-05-04", 31881., 2343., 1234.429, 1569., 5., 129.429, 1806.999, 132.8, 
  69.967, 88.93, 0.283, 7.336, 0.97, "", "", "", "", "", "", "", "", 2533., 
  46260., 2.622, 0.144, 2161., 0.122, "", "", "people tested", "", "", "", 
  "", "", "", "", "", "", 86.11, 1.764306*^7, 66.939, 28.1, 7.104, 4.458, 
  10581.936, 3.6, 140.448, 5.55, 2., 12.3, 80.635, 1.5, 77.01, 0.759}, 
 {"ECU", "South America", "Ecuador", "2020-05-05", 31881., 0., 1089., 1569., 
  0., 99.714, 1806.999, 0., 61.724, 88.93, 0., 5.652, 0.95, "", "", "", "", 
  "", "", "", "", "", "", "", "", 1729., 0.098, "", "", "people tested", "", 
  "", "", "", "", "", "", "", "", 86.11, 1.764306*^7, 66.939, 28.1, 7.104, 
  4.458, 10581.936, 3.6, 140.448, 5.55, 2., 12.3, 80.635, 1.5, 77.01, 0.759}, 
 {"ECU", "South America", "Ecuador", "2020-05-06", 31881., 0., 1029.429, 
  1618., 49., 105., 1806.999, 0., 58.348, 91.707, 2.777, 5.951, 0.93, "", "", 
  "", "", "", "", "", "", "", 42870., 2.43, "", 1312., 0.074, "", "", 
  "people tested", "", "", "", "", "", "", "", "", "", 86.11, 1.764306*^7, 
  66.939, 28.1, 7.104, 4.458, 10581.936, 3.6, 140.448, 5.55, 2., 12.3, 
  80.635, 1.5, 77.01, 0.759}, {"ECU", "South America", "Ecuador", 
  "2020-05-07", 30298., -1583., 766.286, 1654., 36., 107.714, 1717.276, 
  -89.724, 43.433, 93.748, 2.04, 6.105, 0.93, "", "", "", "", "", "", "", "", 
  1503., 44373., 2.515, 0.085, 1432., 0.081, "", "", "people tested", "", "", 
  "", "", "", "", "", "", "", 86.11, 1.764306*^7, 66.939, 28.1, 7.104, 4.458, 
  10581.936, 3.6, 140.448, 5.55, 2., 12.3, 80.635, 1.5, 77.01, 0.759}, 
 {"ECU", "South America", "Ecuador", "2020-05-08", 28818., -1480., 354.571, 
  1704., 50., 91.571, 1633.39, -83.886, 20.097, 96.582, 2.834, 5.19, 0.93, 
  "", "", "", "", "", "", "", "", -3743., 40630., 2.303, -0.212, 510., 0.029, 
  "", "", "people tested", "", "", "", "", "", "", "", "", "", 86.11, 
  1.764306*^7, 66.939, 28.1, 7.104, 4.458, 10581.936, 3.6, 140.448, 5.55, 2., 
  12.3, 80.635, 1.5, 77.01, 0.759}, {"ECU", "South America", "Ecuador", 
  "2020-05-09", 29071., 253., 229.571, 1717., 13., 49.429, 1647.73, 14.34, 
  13.012, 97.319, 0.737, 2.802, 0.93, "", "", "", "", "", "", "", "", 871., 
  41501., 2.352, 0.049, 368., 0.021, "", "", "people tested", "", "", "", "", 
  "", "", "", "", "", 86.11, 1.764306*^7, 66.939, 28.1, 7.104, 4.458, 
  10581.936, 3.6, 140.448, 5.55, 2., 12.3, 80.635, 1.5, 77.01, 0.759}, 
 {"ECU", "South America", "Ecuador", "2020-05-10", 29559., 488., 3., 2127., 
  410., 80.429, 1675.39, 27.66, 0.17, 120.557, 23.239, 4.559, 0.93, "", "", 
  "", "", "", "", "", "", 1814., 43315., 2.455, 0.103, "", "", "", "", 
  "people tested", "", "", "", "", "", "", "", "", "", 86.11, 1.764306*^7, 
  66.939, 28.1, 7.104, 4.458, 10581.936, 3.6, 140.448, 5.55, 2., 12.3, 
  80.635, 1.5, 77.01, 0.759}, {"ECU", "South America", "Ecuador", 
  "2020-05-11", 29509., -50., -338.857, 2145., 18., 82.286, 1672.556, -2.834, 
  -19.206, 121.578, 1.02, 4.664, 0.93, "", "", "", "", "", "", "", "", 
  -1377., 41938., 2.377, -0.078, "", "", "", "", "people tested", "", "", "", 
  "", "", "", "", "", "", 86.11, 1.764306*^7, 66.939, 28.1, 7.104, 4.458, 
  10581.936, 3.6, 140.448, 5.55, 2., 12.3, 80.635, 1.5, 77.01, 0.759}, 
 {"ECU", "South America", "Ecuador", "2020-05-12", 30419., 910., -208.857, 
  2327., 182., 108.286, 1724.134, 51.578, -11.838, 131.893, 10.316, 6.138, 
  0.93, "", "", "", "", "", "", "", "", 2250., 44188., 2.505, 0.128, "", "", 
  "", "", "people tested", "", "", "", "", "", "", "", "", "", 86.11, 
  1.764306*^7, 66.939, 28.1, 7.104, 4.458, 10581.936, 3.6, 140.448, 5.55, 2., 
  12.3, 80.635, 1.5, 77.01, 0.759}, {"ECU", "South America", "Ecuador", 
  "2020-05-13", 30486., 67., -199.286, 2334., 7., 102.286, 1727.932, 3.798, 
  -11.295, 132.29, 0.397, 5.798, 0.93, "", "", "", "", "", "", "", "", 97., 
  44285., 2.51, 0.005, 202., 0.011, "", "", "people tested", "", "", "", "", 
  "", "", "", "", "", 86.11, 1.764306*^7, 66.939, 28.1, 7.104, 4.458, 
  10581.936, 3.6, 140.448, 5.55, 2., 12.3, 80.635, 1.5, 77.01, 0.759}, 
 {"ECU", "South America", "Ecuador", "2020-05-14", 30502., 16., 29.143, 
  2338., 4., 97.714, 1728.838, 0.907, 1.652, 132.517, 0.227, 5.538, 0.94, "", 
  "", "", "", "", "", "", "", 64., 44349., 2.514, 0.004, "", "", "", "", 
  "people tested", "", "", "", "", "", "", "", "", "", 86.11, 1.764306*^7, 
  66.939, 28.1, 7.104, 4.458, 10581.936, 3.6, 140.448, 5.55, 2., 12.3, 
  80.635, 1.5, 77.01, 0.759}, {"ECU", "South America", "Ecuador", 
  "2020-05-15", 31467., 965., 378.429, 2594., 256., 127.143, 1783.534, 
  54.696, 21.449, 147.027, 14.51, 7.206, 0.96, "", "", "", "", "", "", "", 
  "", 3532., 47881., 2.714, 0.2, 1036., 0.059, "", "", "people tested", "", 
  "", "", "", "", "", "", "", "", 86.11, 1.764306*^7, 66.939, 28.1, 7.104, 
  4.458, 10581.936, 3.6, 140.448, 5.55, 2., 12.3, 80.635, 1.5, 77.01, 0.759}, 
 {"ECU", "South America", "Ecuador", "2020-05-16", 32763., 1296., 527.429, 
  2688., 94., 138.714, 1856.991, 73.457, 29.894, 152.355, 5.328, 7.862, 0.98, 
  "", "", "", "", "", "", "", "", 2139., 50020., 2.835, 0.121, 1217., 0.069, 
  "", "", "people tested", "", "", "", "", "", "", "", "", "", 86.11, 
  1.764306*^7, 66.939, 28.1, 7.104, 4.458, 10581.936, 3.6, 140.448, 5.55, 2., 
  12.3, 80.635, 1.5, 77.01, 0.759}, {"ECU", "South America", "Ecuador", 
  "2020-05-17", 33182., 419., 517.571, 2736., 48., 87., 1880.74, 23.749, 
  29.336, 155.075, 2.721, 4.931, 0.98, "", "", "", "", "", "", "", "", 1375., 
  51395., 2.913, 0.078, 1154., 0.065, "", "", "people tested", "", "", "", 
  "", "", "", "", "", "", 86.11, 1.764306*^7, 66.939, 28.1, 7.104, 4.458, 
  10581.936, 3.6, 140.448, 5.55, 2., 12.3, 80.635, 1.5, 77.01, 0.759}, 
 {"ECU", "South America", "Ecuador", "2020-05-18", 33582., 400., 581.857, 
  2799., 63., 93.429, 1903.411, 22.672, 32.979, 158.646, 3.571, 5.295, 0.97, 
  "", "", "", "", "", "", "", "", 1317., 52712., 2.988, 0.075, 1539., 0.087, 
  "", "", "people tested", "", "", "", "", "", "", "", "", "", 86.11, 
  1.764306*^7, 66.939, 28.1, 7.104, 4.458, 10581.936, 3.6, 140.448, 5.55, 2., 
  12.3, 80.635, 1.5, 77.01, 0.759}, {"ECU", "South America", "Ecuador", 
  "2020-05-19", 34151., 569., 533.143, 2839., 40., 73.143, 1935.662, 32.251, 
  30.218, 160.913, 2.267, 4.146, 0.97, "", "", "", "", "", "", "", "", 1101., 
  53813., 3.05, 0.062, 1375., 0.078, "", "", "people tested", "", "", "", "", 
  "", "", "", "", "", 86.11, 1.764306*^7, 66.939, 28.1, 7.104, 4.458, 
  10581.936, 3.6, 140.448, 5.55, 2., 12.3, 80.635, 1.5, 77.01, 0.759}, 
 {"ECU", "South America", "Ecuador", "2020-05-20", 34854., 703., 624., 2888., 
  49., 79.143, 1975.508, 39.846, 35.368, 163.69, 2.777, 4.486, 0.96, "", "", 
  "", "", "", "", "", "", 1571., 55384., 3.139, 0.089, 1586., 0.09, "", "", 
  "people tested", "", "", "", "", "", "", "", "", "", 86.11, 1.764306*^7, 
  66.939, 28.1, 7.104, 4.458, 10581.936, 3.6, 140.448, 5.55, 2., 12.3, 
  80.635, 1.5, 77.01, 0.759}, {"ECU", "South America", "Ecuador", 
  "2020-05-21", 35306., 452., 686.286, 2939., 51., 85.857, 2001.127, 25.619, 
  38.898, 166.581, 2.891, 4.866, 0.96, "", "", "", "", "", "", "", "", 1742., 
  57126., 3.238, 0.099, 1825., 0.103, "", "", "people tested", "", "", "", 
  "", "", "", "", "", "", 86.11, 1.764306*^7, 66.939, 28.1, 7.104, 4.458, 
  10581.936, 3.6, 140.448, 5.55, 2., 12.3, 80.635, 1.5, 77.01, 0.759}, 
 {"ECU", "South America", "Ecuador", "2020-05-22", 35828., 522., 623., 3056., 
  117., 66., 2030.713, 29.587, 35.311, 173.213, 6.632, 3.741, 0.95, "", "", 
  "", "", "", "", "", "", 2409., 59535., 3.374, 0.137, 1665., 0.094, "", "", 
  "people tested", "", "", "", "", "", "", "", "", "", 86.11, 1.764306*^7, 
  66.939, 28.1, 7.104, 4.458, 10581.936, 3.6, 140.448, 5.55, 2., 12.3, 
  80.635, 1.5, 77.01, 0.759}, {"ECU", "South America", "Ecuador", 
  "2020-05-23", 36258., 430., 499.286, 3096., 40., 58.286, 2055.086, 24.372, 
  28.299, 175.48, 2.267, 3.304, 0.95, "", "", "", "", "", "", "", "", 1161., 
  60696., 3.44, 0.066, 1525., 0.086, "", "", "people tested", "", "", "", "", 
  "", "", "", "", "", 86.11, 1.764306*^7, 66.939, 28.1, 7.104, 4.458, 
  10581.936, 3.6, 140.448, 5.55, 2., 12.3, 80.635, 1.5, 77.01, 0.759}, 
 {"ECU", "South America", "Ecuador", "2020-05-24", 36756., 498., 510.571, 
  3108., 12., 53.143, 2083.312, 28.226, 28.939, 176.16, 0.68, 3.012, 0.96, 
  "", "", "", "", "", "", "", "", 1231., 61927., 3.51, 0.07, 1505., 0.085, 
  "", "", "people tested", "", "", "", "", "", "", "", "", "", 86.11, 
  1.764306*^7, 66.939, 28.1, 7.104, 4.458, 10581.936, 3.6, 140.448, 5.55, 2., 
  12.3, 80.635, 1.5, 77.01, 0.759}, {"ECU", "South America", "Ecuador", 
  "2020-05-25", 37355., 599., 539., 3203., 95., 57.714, 2117.263, 33.951, 
  30.55, 181.544, 5.385, 3.271, 0.96, "", "", "", "", "", "", "", "", 2268., 
  64195., 3.639, 0.129, 1640., 0.093, "", "", "people tested", "", "", "", 
  "", "", "", "", "", "", 86.11, 1.764306*^7, 66.939, 28.1, 7.104, 4.458, 
  10581.936, 3.6, 140.448, 5.55, 2., 12.3, 80.635, 1.5, 77.01, 0.759}, 
 {"ECU", "South America", "Ecuador", "2020-05-26", 37355., 0., 457.714, 
  3203., 0., 52., 2117.263, 0., 25.943, 181.544, 0., 2.947, 0.96, "", "", "", 
  "", "", "", "", "", 582., 64777., 3.672, 0.033, 1566., 0.089, "", "", 
  "people tested", "", "", "", "", "", "", "", "", "", 86.11, 1.764306*^7, 
  66.939, 28.1, 7.104, 4.458, 10581.936, 3.6, 140.448, 5.55, 2., 12.3, 
  80.635, 1.5, 77.01, 0.759}, {"ECU", "South America", "Ecuador", 
  "2020-05-27", 38103., 748., 464.143, 3275., 72., 55.286, 2159.659, 42.396, 
  26.307, 185.625, 4.081, 3.134, 0.97, "", "", "", "", "", "", "", "", 1583., 
  66360., 3.761, 0.09, 1568., 0.089, "", "", "people tested", "", "", "", "", 
  "", "", "", "", "", 86.11, 1.764306*^7, 66.939, 28.1, 7.104, 4.458, 
  10581.936, 3.6, 140.448, 5.55, 2., 12.3, 80.635, 1.5, 77.01, 0.759}, 
 {"ECU", "South America", "Ecuador", "2020-05-28", 38471., 368., 452.143, 
  3313., 38., 53.429, 2180.517, 20.858, 25.627, 187.779, 2.154, 3.028, 0.97, 
  "", "", "", "", "", "", "", "", 779., 67139., 3.805, 0.044, 1430., 0.081, 
  "", "", "people tested", "", "", "", "", "", "", "", "", "", 86.11, 
  1.764306*^7, 66.939, 28.1, 7.104, 4.458, 10581.936, 3.6, 140.448, 5.55, 2., 
  12.3, 80.635, 1.5, 77.01, 0.759}, {"ECU", "South America", "Ecuador", 
  "2020-05-29", 38571., 100., 391.857, 3334., 21., 39.714, 2186.185, 5.668, 
  22.21, 188.969, 1.19, 2.251, 0.97, "", "", "", "", "", "", "", "", 579., 
  67718., 3.838, 0.033, 1169., 0.066, "", "", "people tested", "", "", "", 
  "", "", "", "", "", "", 86.11, 1.764306*^7, 66.939, 28.1, 7.104, 4.458, 
  10581.936, 3.6, 140.448, 5.55, 2., 12.3, 80.635, 1.5, 77.01, 0.759}, 
 {"ECU", "South America", "Ecuador", "2020-05-30", 38571., 0., 330.429, 
  3334., 0., 34., 2186.185, 0., 18.729, 188.969, 0., 1.927, 0.99, "", "", "", 
  "", "", "", "", "", 513., 68231., 3.867, 0.029, 1076., 0.061, "", "", 
  "people tested", "", "", "", "", "", "", "", "", "", 86.11, 1.764306*^7, 
  66.939, 28.1, 7.104, 4.458, 10581.936, 3.6, 140.448, 5.55, 2., 12.3, 
  80.635, 1.5, 77.01, 0.759}, {"ECU", "South America", "Ecuador", 
  "2020-05-31", 39098., 527., 334.571, 3358., 24., 35.714, 2216.055, 29.87, 
  18.963, 190.33, 1.36, 2.024, 1.03, "", "", "", "", "", "", "", "", 757., 
  68988., 3.91, 0.043, 1009., 0.057, "", "", "people tested", "", "", "", "", 
  "", "", "", "", "", 86.11, 1.764306*^7, 66.939, 28.1, 7.104, 4.458, 
  10581.936, 3.6, 140.448, 5.55, 2., 12.3, 80.635, 1.5, 77.01, 0.759}, 
 {"ECU", "South America", "Ecuador", "2020-06-01", 39098., 0., 249., 3358., 
  0., 22.143, 2216.055, 0., 14.113, 190.33, 0., 1.255, 1.06, "", "", "", "", 
  "", "", "", "", 2434., 71422., 4.048, 0.138, 1032., 0.058, "", "", 
  "people tested", "", "", "", "", "", "", "", "", "", 83.33, 1.764306*^7, 
  66.939, 28.1, 7.104, 4.458, 10581.936, 3.6, 140.448, 5.55, 2., 12.3, 
  80.635, 1.5, 77.01, 0.759}, {"ECU", "South America", "Ecuador", 
  "2020-06-02", 40414., 1316., 437., 3438., 80., 33.571, 2290.646, 74.59, 
  24.769, 194.864, 4.534, 1.903, 1.09, "", "", "", "", "", "", "", "", 1347., 
  72769., 4.125, 0.076, 1142., 0.065, "", "", "people tested", "", "", "", 
  "", "", "", "", "", "", 83.33, 1.764306*^7, 66.939, 28.1, 7.104, 4.458, 
  10581.936, 3.6, 140.448, 5.55, 2., 12.3, 80.635, 1.5, 77.01, 0.759}, 
 {"ECU", "South America", "Ecuador", "2020-06-03", 40966., 552., 409., 3486., 
  48., 30.143, 2321.933, 31.287, 23.182, 197.585, 2.721, 1.708, 1.09, "", "", 
  "", "", "", "", "", "", 1959., 74728., 4.236, 0.111, 1195., 0.068, "", "", 
  "people tested", "", "", "", "", "", "", "", "", "", 83.33, 1.764306*^7, 
  66.939, 28.1, 7.104, 4.458, 10581.936, 3.6, 140.448, 5.55, 2., 12.3, 
  80.635, 1.5, 77.01, 0.759}, {"ECU", "South America", "Ecuador", 
  "2020-06-04", 40966., 0., 356.429, 3486., 0., 24.714, 2321.933, 0., 20.202, 
  197.585, 0., 1.401, 1.09, "", "", "", "", "", "", "", "", 1415., 76143., 
  4.316, 0.08, 1286., 0.073, "", "", "people tested", "", "", "", "", "", "", 
  "", "", "", 83.33, 1.764306*^7, 66.939, 28.1, 7.104, 4.458, 10581.936, 3.6, 
  140.448, 5.55, 2., 12.3, 80.635, 1.5, 77.01, 0.759}, 
 {"ECU", "South America", "Ecuador", "2020-06-05", 41575., 609., 429.143, 
  3534., 48., 28.571, 2356.451, 34.518, 24.324, 200.305, 2.721, 1.619, 1.1, 
  "", "", "", "", "", "", "", "", 2136., 78279., 4.437, 0.121, 1509., 0.086, 
  "", "", "people tested", "", "", "", "", "", "", "", "", "", 83.33, 
  1.764306*^7, 66.939, 28.1, 7.104, 4.458, 10581.936, 3.6, 140.448, 5.55, 2., 
  12.3, 80.635, 1.5, 77.01, 0.759}, {"ECU", "South America", "Ecuador", 
  "2020-06-06", 42728., 1153., 593.857, 3608., 74., 39.143, 2421.802, 65.351, 
  33.66, 204.5, 4.194, 2.219, 1.11, "", "", "", "", "", "", "", "", 844., 
  79123., 4.485, 0.048, 1556., 0.088, "", "", "people tested", "", "", "", 
  "", "", "", "", "", "", 83.33, 1.764306*^7, 66.939, 28.1, 7.104, 4.458, 
  10581.936, 3.6, 140.448, 5.55, 2., 12.3, 80.635, 1.5, 77.01, 0.759}, 
 {"ECU", "South America", "Ecuador", "2020-06-07", 43120., 392., 574.571, 
  3621., 13., 37.571, 2444.02, 22.218, 32.566, 205.237, 0.737, 2.13, 1.11, 
  "", "", "", "", "", "", "", "", 1253., 80376., 4.556, 0.071, 1627., 0.092, 
  "", "", "people tested", "", "", "", "", "", "", "", "", "", 83.33, 
  1.764306*^7, 66.939, 28.1, 7.104, 4.458, 10581.936, 3.6, 140.448, 5.55, 2., 
  12.3, 80.635, 1.5, 77.01, 0.759}, {"ECU", "South America", "Ecuador", 
  "2020-06-08", 43378., 258., 611.429, 3642., 21., 40.571, 2458.644, 14.623, 
  34.655, 206.427, 1.19, 2.3, 1.1, "", "", "", "", "", "", "", "", 420., 
  80796., 4.579, 0.024, 1339., 0.076, "", "", "people tested", "", "", "", 
  "", "", "", "", "", "", 83.33, 1.764306*^7, 66.939, 28.1, 7.104, 4.458, 
  10581.936, 3.6, 140.448, 5.55, 2., 12.3, 80.635, 1.5, 77.01, 0.759}, 
 {"ECU", "South America", "Ecuador", "2020-06-09", 43917., 539., 500.429, 
  3690., 48., 36., 2489.194, 30.55, 28.364, 209.147, 2.721, 2.04, 1.1, "", 
  "", "", "", "", "", "", "", 1483., 82279., 4.664, 0.084, 1359., 0.077, "", 
  "", "people tested", "", "", "", "", "", "", "", "", "", 83.33, 
  1.764306*^7, 66.939, 28.1, 7.104, 4.458, 10581.936, 3.6, 140.448, 5.55, 2., 
  12.3, 80.635, 1.5, 77.01, 0.759}, {"ECU", "South America", "Ecuador", 
  "2020-06-10", 44440., 523., 496.286, 3720., 30., 33.429, 2518.837, 29.643, 
  28.129, 210.848, 1.7, 1.895, 1.1, "", "", "", "", "", "", "", "", 1121., 
  83400., 4.727, 0.064, 1239., 0.07, "", "", "people tested", "", "", "", "", 
  "", "", "", "", "", 83.33, 1.764306*^7, 66.939, 28.1, 7.104, 4.458, 
  10581.936, 3.6, 140.448, 5.55, 2., 12.3, 80.635, 1.5, 77.01, 0.759}, 
 {"ECU", "South America", "Ecuador", "2020-06-11", 44440., 0., 496.286, 
  3720., 0., 33.429, 2518.837, 0., 28.129, 210.848, 0., 1.895, 1.11, "", "", 
  "", "", "", "", "", "", 2192., 85592., 4.851, 0.124, 1350., 0.077, "", "", 
  "people tested", "", "", "", "", "", "", "", "", "", 83.33, 1.764306*^7, 
  66.939, 28.1, 7.104, 4.458, 10581.936, 3.6, 140.448, 5.55, 2., 12.3, 
  80.635, 1.5, 77.01, 0.759}, {"ECU", "South America", "Ecuador", 
  "2020-06-12", 45778., 1338., 600.429, 3828., 108., 42., 2594.675, 75.837, 
  34.032, 216.969, 6.121, 2.381, 1.12, "", "", "", "", "", "", "", "", 1969., 
  87561., 4.963, 0.112, 1326., 0.075, "", "", "people tested", "", "", "", 
  "", "", "", "", "", "", 83.33, 1.764306*^7, 66.939, 28.1, 7.104, 4.458, 
  10581.936, 3.6, 140.448, 5.55, 2., 12.3, 80.635, 1.5, 77.01, 0.759}, 
 {"ECU", "South America", "Ecuador", "2020-06-13", 46356., 578., 518.286, 
  3874., 46., 38., 2627.435, 32.761, 29.376, 219.576, 2.607, 2.154, 1.12, "", 
  "", "", "", "", "", "", "", 1385., 88946., 5.041, 0.079, 1403., 0.08, "", 
  "", "people tested", "", "", "", "", "", "", "", "", "", 83.33, 
  1.764306*^7, 66.939, 28.1, 7.104, 4.458, 10581.936, 3.6, 140.448, 5.55, 2., 
  12.3, 80.635, 1.5, 77.01, 0.759}, {"ECU", "South America", "Ecuador", 
  "2020-06-14", 46751., 395., 518.714, 3896., 22., 39.286, 2649.824, 22.388, 
  29.4, 220.823, 1.247, 2.227, 1.12, "", "", "", "", "", "", "", "", 896., 
  89842., 5.092, 0.051, 1352., 0.077, "", "", "people tested", "", "", "", 
  "", "", "", "", "", "", 83.33, 1.764306*^7, 66.939, 28.1, 7.104, 4.458, 
  10581.936, 3.6, 140.448, 5.55, 2., 12.3, 80.635, 1.5, 77.01, 0.759}, 
 {"ECU", "South America", "Ecuador", "2020-06-15", 47322., 571., 563.429, 
  3929., 33., 41., 2682.188, 32.364, 31.935, 222.694, 1.87, 2.324, 1.12, "", 
  "", "", "", "", "", "", "", 1259., 91101., 5.164, 0.071, 1472., 0.083, "", 
  "", "people tested", "", "", "", "", "", "", "", "", "", 83.33, 
  1.764306*^7, 66.939, 28.1, 7.104, 4.458, 10581.936, 3.6, 140.448, 5.55, 2., 
  12.3, 80.635, 1.5, 77.01, 0.759}, {"ECU", "South America", "Ecuador", 
  "2020-06-16", 47943., 621., 575.143, 3970., 41., 40., 2717.386, 35.198, 
  32.599, 225.018, 2.324, 2.267, 1.11, "", "", "", "", "", "", "", "", 1863., 
  92964., 5.269, 0.106, 1526., 0.086, "", "", "people tested", "", "", "", 
  "", "", "", "", "", "", 83.33, 1.764306*^7, 66.939, 28.1, 7.104, 4.458, 
  10581.936, 3.6, 140.448, 5.55, 2., 12.3, 80.635, 1.5, 77.01, 0.759}, 
 {"ECU", "South America", "Ecuador", "2020-06-17", 48490., 547., 578.571, 
  4007., 37., 41., 2748.389, 31.004, 32.793, 227.115, 2.097, 2.324, 1.11, "", 
  "", "", "", "", "", "", "", 1262., 94226., 5.341, 0.072, 1547., 0.088, "", 
  "", "people tested", "", "", "", "", "", "", "", "", "", 83.33, 
  1.764306*^7, 66.939, 28.1, 7.104, 4.458, 10581.936, 3.6, 140.448, 5.55, 2., 
  12.3, 80.635, 1.5, 77.01, 0.759}, {"ECU", "South America", "Ecuador", 
  "2020-06-18", 49097., 607., 665.286, 4087., 80., 52.429, 2782.794, 34.404, 
  37.708, 231.649, 4.534, 2.972, 1.11, "", "", "", "", "", "", "", "", 1470., 
  95696., 5.424, 0.083, 1443., 0.082, "", "", "people tested", "", "", "", 
  "", "", "", "", "", "", 83.33, 1.764306*^7, 66.939, 28.1, 7.104, 4.458, 
  10581.936, 3.6, 140.448, 5.55, 2., 12.3, 80.635, 1.5, 77.01, 0.759}, 
 {"ECU", "South America", "Ecuador", "2020-06-19", 49731., 634., 564.714, 
  4156., 69., 46.857, 2818.729, 35.935, 32.008, 235.56, 3.911, 2.656, 1.11, 
  "", "", "", "", "", "", "", "", 1879., 97575., 5.531, 0.107, 1431., 0.081, 
  "", "", "people tested", "", "", "", "", "", "", "", "", "", 79.63, 
  1.764306*^7, 66.939, 28.1, 7.104, 4.458, 10581.936, 3.6, 140.448, 5.55, 2., 
  12.3, 80.635, 1.5, 77.01, 0.759}, {"ECU", "South America", "Ecuador", 
  "2020-06-20", 49731., 0., 482.143, 4156., 0., 40.286, 2818.729, 0., 27.328, 
  235.56, 0., 2.283, 1.11, "", "", "", "", "", "", "", "", 1466., 99041., 
  5.614, 0.083, 1442., 0.082, "", "", "people tested", "", "", "", "", "", 
  "", "", "", "", 79.63, 1.764306*^7, 66.939, 28.1, 7.104, 4.458, 10581.936, 
  3.6, 140.448, 5.55, 2., 12.3, 80.635, 1.5, 77.01, 0.759}, 
 {"ECU", "South America", "Ecuador", "2020-06-21", 50640., 909., 555.571, 
  4223., 67., 46.714, 2870.25, 51.522, 31.49, 239.358, 3.798, 2.648, 1.13, 
  "", "", "", "", "", "", "", "", 1227., 100268., 5.683, 0.07, 1489., 0.084, 
  "", "", "people tested", "", "", "", "", "", "", "", "", "", 79.63, 
  1.764306*^7, 66.939, 28.1, 7.104, 4.458, 10581.936, 3.6, 140.448, 5.55, 2., 
  12.3, 80.635, 1.5, 77.01, 0.759}, {"ECU", "South America", "Ecuador", 
  "2020-06-22", 50640., 0., 474., 4223., 0., 42., 2870.25, 0., 26.866, 
  239.358, 0., 2.381, 1.14, "", "", "", "", "", "", "", "", 488., 100756., 
  5.711, 0.028, 1379., 0.078, "", "", "people tested", "", "", "", "", "", 
  "", "", "", "", 79.63, 1.764306*^7, 66.939, 28.1, 7.104, 4.458, 10581.936, 
  3.6, 140.448, 5.55, 2., 12.3, 80.635, 1.5, 77.01, 0.759}, 
 {"ECU", "South America", "Ecuador", "2020-06-23", 51643., 1003., 528.571, 
  4274., 51., 43.429, 2927.1, 56.85, 29.959, 242.248, 2.891, 2.462, 1.16, "", 
  "", "", "", "", "", "", "", 2099., 102855., 5.83, 0.119, 1413., 0.08, "", 
  "", "people tested", "", "", "", "", "", "", "", "", "", 79.63, 
  1.764306*^7, 66.939, 28.1, 7.104, 4.458, 10581.936, 3.6, 140.448, 5.55, 2., 
  12.3, 80.635, 1.5, 77.01, 0.759}, {"ECU", "South America", "Ecuador", 
  "2020-06-24", 51643., 0., 450.429, 4274., 0., 38.143, 2927.1, 0., 25.53, 
  242.248, 0., 2.162, 1.17, "", "", "", "", "", "", "", "", 1717., 104572., 
  5.927, 0.097, 1478., 0.084, "", "", "people tested", "", "", "", "", "", 
  "", "", "", "", 79.63, 1.764306*^7, 66.939, 28.1, 7.104, 4.458, 10581.936, 
  3.6, 140.448, 5.55, 2., 12.3, 80.635, 1.5, 77.01, 0.759}, 
 {"ECU", "South America", "Ecuador", "2020-06-25", 53156., 1513., 579.857, 
  4343., 69., 36.571, 3012.856, 85.756, 32.866, 246.159, 3.911, 2.073, 1.19, 
  "", "", "", "", "", "", "", "", 1904., 106476., 6.035, 0.108, 1540., 0.087, 
  "", "", "people tested", "", "", "", "", "", "", "", "", "", 79.63, 
  1.764306*^7, 66.939, 28.1, 7.104, 4.458, 10581.936, 3.6, 140.448, 5.55, 2., 
  12.3, 80.635, 1.5, 77.01, 0.759}, {"ECU", "South America", "Ecuador", 
  "2020-06-26", 53856., 700., 589.286, 4406., 63., 35.714, 3052.532, 39.676, 
  33.4, 249.73, 3.571, 2.024, 1.18, "", "", "", "", "", "", "", "", 1995., 
  108471., 6.148, 0.113, 1557., 0.088, "", "", "people tested", "", "", "", 
  "", "", "", "", "", "", 79.63, 1.764306*^7, 66.939, 28.1, 7.104, 4.458, 
  10581.936, 3.6, 140.448, 5.55, 2., 12.3, 80.635, 1.5, 77.01, 0.759}, 
 {"ECU", "South America", "Ecuador", "2020-06-27", 54574., 718., 691.857, 
  4424., 18., 38.286, 3093.228, 40.696, 39.214, 250.75, 1.02, 2.17, 1.18, "", 
  "", "", "", "", "", "", "", 1468., 109939., 6.231, 0.083, 1557., 0.088, "", 
  "", "people tested", "", "", "", "", "", "", "", "", "", 79.63, 
  1.764306*^7, 66.939, 28.1, 7.104, 4.458, 10581.936, 3.6, 140.448, 5.55, 2., 
  12.3, 80.635, 1.5, 77.01, 0.759}, {"ECU", "South America", "Ecuador", 
  "2020-06-28", 55255., 681., 659.286, 4429., 5., 29.429, 3131.826, 38.599, 
  37.368, 251.034, 0.283, 1.668, 1.19, "", "", "", "", "", "", "", "", 1584., 
  111523., 6.321, 0.09, 1608., 0.091, "", "", "people tested", "", "", "", 
  "", "", "", "", "", "", 79.63, 1.764306*^7, 66.939, 28.1, 7.104, 4.458, 
  10581.936, 3.6, 140.448, 5.55, 2., 12.3, 80.635, 1.5, 77.01, 0.759}, 
 {"ECU", "South America", "Ecuador", "2020-06-29", 55665., 410., 717.857, 
  4502., 73., 39.857, 3155.065, 23.239, 40.688, 255.171, 4.138, 2.259, 1.19, 
  "", "", "", "", "", "", "", "", 1322., 112845., 6.396, 0.075, 1727., 0.098, 
  "", "", "people tested", "", "", "", "", "", "", "", "", "", 79.63, 
  1.764306*^7, 66.939, 28.1, 7.104, 4.458, 10581.936, 3.6, 140.448, 5.55, 2., 
  12.3, 80.635, 1.5, 77.01, 0.759}, {"ECU", "South America", "Ecuador", 
  "2020-06-30", 56432., 767., 684.143, 4527., 25., 36.143, 3198.538, 43.473, 
  38.777, 256.588, 1.417, 2.049, 1.2, "", "", "", "", "", "", "", "", 2065., 
  114910., 6.513, 0.117, 1722., 0.098, "", "", "people tested", "", "", "", 
  "", "", "", "", "", "", 79.63, 1.764306*^7, 66.939, 28.1, 7.104, 4.458, 
  10581.936, 3.6, 140.448, 5.55, 2., 12.3, 80.635, 1.5, 77.01, 0.759}, 
 {"ECU", "South America", "Ecuador", "2020-07-01", 58257., 1825., 944.857, 
  4576., 49., 43.143, 3301.978, 103.44, 53.554, 259.365, 2.777, 2.445, 1.2, 
  "", "", "", "", "", "", "", "", 2693., 117603., 6.666, 0.153, 1862., 0.106, 
  "", "", "people tested", "", "", "", "", "", "", "", "", "", 79.63, 
  1.764306*^7, 66.939, 28.1, 7.104, 4.458, 10581.936, 3.6, 140.448, 5.55, 2., 
  12.3, 80.635, 1.5, 77.01, 0.759}, {"ECU", "South America", "Ecuador", 
  "2020-07-02", 59468., 1211., 901.714, 4639., 63., 42.286, 3370.617, 68.639, 
  51.109, 262.936, 3.571, 2.397, 1.18, "", "", "", "", "", "", "", "", 2743., 
  120346., 6.821, 0.155, 1981., 0.112, "", "", "people tested", "", "", "", 
  "", "", "", "", "", "", 79.63, 1.764306*^7, 66.939, 28.1, 7.104, 4.458, 
  10581.936, 3.6, 140.448, 5.55, 2., 12.3, 80.635, 1.5, 77.01, 0.759}, 
 {"ECU", "South America", "Ecuador", "2020-07-03", 60657., 1189., 971.571, 
  4700., 61., 42., 3438.009, 67.392, 55.068, 266.394, 3.457, 2.381, 1.16, "", 
  "", "", "", "", "", "", "", 2285., 122631., 6.951, 0.13, 2023., 0.115, "", 
  "", "people tested", "", "", "", "", "", "", "", "", "", 79.63, 
  1.764306*^7, 66.939, 28.1, 7.104, 4.458, 10581.936, 3.6, 140.448, 5.55, 2., 
  12.3, 80.635, 1.5, 77.01, 0.759}, {"ECU", "South America", "Ecuador", 
  "2020-07-04", 61535., 878., 994.429, 4769., 69., 49.286, 3487.774, 49.765, 
  56.364, 270.305, 3.911, 2.793, 1.14, "", "", "", "", "", "", "", "", 2104., 
  124735., 7.07, 0.119, 2114., 0.12, "", "", "people tested", "", "", "", "", 
  "", "", "", "", "", 79.63, 1.764306*^7, 66.939, 28.1, 7.104, 4.458, 
  10581.936, 3.6, 140.448, 5.55, 2., 12.3, 80.635, 1.5, 77.01, 0.759}, 
 {"ECU", "South America", "Ecuador", "2020-07-05", 61958., 423., 957.571, 
  4781., 12., 50.286, 3511.749, 23.975, 54.275, 270.985, 0.68, 2.85, 1.13, 
  "", "", "", "", "", "", "", "", 999., 125734., 7.127, 0.057, 2030., 0.115, 
  "", "", "people tested", "", "", "", "", "", "", "", "", "", 79.63, 
  1.764306*^7, 66.939, 28.1, 7.104, 4.458, 10581.936, 3.6, 140.448, 5.55, 2., 
  12.3, 80.635, 1.5, 77.01, 0.759}, {"ECU", "South America", "Ecuador", 
  "2020-07-06", 62380., 422., 959.286, 4821., 40., 45.571, 3535.668, 23.919, 
  54.372, 273.252, 2.267, 2.583, 1.12, "", "", "", "", "", "", "", "", 965., 
  126699., 7.181, 0.055, 1979., 0.112, "", "", "people tested", "", "", "", 
  "", "", "", "", "", "", 79.63, 1.764306*^7, 66.939, 28.1, 7.104, 4.458, 
  10581.936, 3.6, 140.448, 5.55, 2., 12.3, 80.635, 1.5, 77.01, 0.759}, 
 {"ECU", "South America", "Ecuador", "2020-07-07", 63245., 865., 973.286, 
  4873., 52., 49.429, 3584.696, 49.028, 55.165, 276.199, 2.947, 2.802, 1.11, 
  "", "", "", "", "", "", "", "", 2126., 128825., 7.302, 0.121, 1988., 0.113, 
  "", "", "people tested", "", "", "", "", "", "", "", "", "", 79.63, 
  1.764306*^7, 66.939, 28.1, 7.104, 4.458, 10581.936, 3.6, 140.448, 5.55, 2., 
  12.3, 80.635, 1.5, 77.01, 0.759}, {"ECU", "South America", "Ecuador", 
  "2020-07-08", 63245., 0., 712.571, 4873., 0., 42.429, 3584.696, 0., 40.388, 
  276.199, 0., 2.405, 1.1, "", "", "", "", "", "", "", "", 2397., 131222., 
  7.438, 0.136, 1946., 0.11, "", "", "people tested", "", "", "", "", "", "", 
  "", "", "", 79.63, 1.764306*^7, 66.939, 28.1, 7.104, 4.458, 10581.936, 3.6, 
  140.448, 5.55, 2., 12.3, 80.635, 1.5, 77.01, 0.759}, 
 {"ECU", "South America", "Ecuador", "2020-07-09", 64221., 976., 679., 4900., 
  27., 37.286, 3640.015, 55.319, 38.485, 277.73, 1.53, 2.113, 1.11, "", "", 
  "", "", "", "", "", "", 1985., 133207., 7.55, 0.113, 1837., 0.104, "", "", 
  "people tested", "", "", "", "", "", "", "", "", "", 79.63, 1.764306*^7, 
  66.939, 28.1, 7.104, 4.458, 10581.936, 3.6, 140.448, 5.55, 2., 12.3, 
  80.635, 1.5, 77.01, 0.759}, {"ECU", "South America", "Ecuador", 
  "2020-07-10", 65018., 797., 623., 4939., 39., 34.143, 3685.188, 45.174, 
  35.311, 279.94, 2.211, 1.935, 1.12, "", "", "", "", "", "", "", "", 1604., 
  134811., 7.641, 0.091, 1740., 0.099, "", "", "people tested", "", "", "", 
  "", "", "", "", "", "", 79.63, 1.764306*^7, 66.939, 28.1, 7.104, 4.458, 
  10581.936, 3.6, 140.448, 5.55, 2., 12.3, 80.635, 1.5, 77.01, 0.759}, 
 {"ECU", "South America", "Ecuador", "2020-07-11", 67209., 2191., 810.571, 
  5031., 92., 37.429, 3809.373, 124.185, 45.943, 285.155, 5.215, 2.121, 1.14, 
  "", "", "", "", "", "", "", "", 2608., 137419., 7.789, 0.148, 1812., 0.103, 
  "", "", "people tested", "", "", "", "", "", "", "", "", "", 79.63, 
  1.764306*^7, 66.939, 28.1, 7.104, 4.458, 10581.936, 3.6, 140.448, 5.55, 2., 
  12.3, 80.635, 1.5, 77.01, 0.759}, {"ECU", "South America", "Ecuador", 
  "2020-07-12", 67870., 661., 844.571, 5047., 16., 38., 3846.838, 37.465, 
  47.87, 286.061, 0.907, 2.154, 1.12, "", "", "", "", "", "", "", "", 1852., 
  139271., 7.894, 0.105, 1934., 0.11, "", "", "people tested", "", "", "", 
  "", "", "", "", "", "", 79.63, 1.764306*^7, 66.939, 28.1, 7.104, 4.458, 
  10581.936, 3.6, 140.448, 5.55, 2., 12.3, 80.635, 1.5, 77.01, 0.759}, 
 {"ECU", "South America", "Ecuador", "2020-07-13", 68459., 589., 868.429, 
  5063., 16., 34.571, 3880.223, 33.384, 49.222, 286.968, 0.907, 1.959, 1.11, 
  "", "", "", "", "", "", "", "", 1331., 140602., 7.969, 0.075, 1986., 0.113, 
  "", "", "people tested", "", "", "", "", "", "", "", "", "", 79.63, 
  1.764306*^7, 66.939, 28.1, 7.104, 4.458, 10581.936, 3.6, 140.448, 5.55, 2., 
  12.3, 80.635, 1.5, 77.01, 0.759}, {"ECU", "South America", "Ecuador", 
  "2020-07-14", 69570., 1111., 903.571, 5130., 67., 36.714, 3943.194, 62.971, 
  51.214, 290.766, 3.798, 2.081, 1.1, "", "", "", "", "", "", "", "", 2388., 
  142990., 8.105, 0.135, 2024., 0.115, "", "", "people tested", "", "", "", 
  "", "", "", "", "", "", 79.63, 1.764306*^7, 66.939, 28.1, 7.104, 4.458, 
  10581.936, 3.6, 140.448, 5.55, 2., 12.3, 80.635, 1.5, 77.01, 0.759}, 
 {"ECU", "South America", "Ecuador", "2020-07-15", 70329., 759., 1012., 
  5158., 28., 40.714, 3986.213, 43.02, 57.36, 292.353, 1.587, 2.308, 1.09, 
  "", "", "", "", "", "", "", "", 2217., 145207., 8.23, 0.126, 1998., 0.113, 
  "", "", "people tested", "", "", "", "", "", "", "", "", "", 79.63, 
  1.764306*^7, 66.939, 28.1, 7.104, 4.458, 10581.936, 3.6, 140.448, 5.55, 2., 
  12.3, 80.635, 1.5, 77.01, 0.759}, {"ECU", "South America", "Ecuador", 
  "2020-07-16", 71365., 1036., 1020.571, 5207., 49., 43.857, 4044.933, 58.72, 
  57.845, 295.13, 2.777, 2.486, 1.08, "", "", "", "", "", "", "", "", 2786., 
  147993., 8.388, 0.158, 2112., 0.12, "", "", "people tested", "", "", "", 
  "", "", "", "", "", "", 79.63, 1.764306*^7, 66.939, 28.1, 7.104, 4.458, 
  10581.936, 3.6, 140.448, 5.55, 2., 12.3, 80.635, 1.5, 77.01, 0.759}, 
 {"ECU", "South America", "Ecuador", "2020-07-17", 72444., 1079., 1060.857, 
  5250., 43., 44.429, 4106.09, 61.157, 60.129, 297.567, 2.437, 2.518, 1.08, 
  "", "", "", "", "", "", "", "", 2368., 150361., 8.522, 0.134, 2221., 0.126, 
  "", "", "people tested", "", "", "", "", "", "", "", "", "", 79.63, 
  1.764306*^7, 66.939, 28.1, 7.104, 4.458, 10581.936, 3.6, 140.448, 5.55, 2., 
  12.3, 80.635, 1.5, 77.01, 0.759}, {"ECU", "South America", "Ecuador", 
  "2020-07-18", 73382., 938., 881.857, 5282., 32., 35.857, 4159.256, 53.165, 
  49.983, 299.381, 1.814, 2.032, 1.07, "", "", "", "", "", "", "", "", 2087., 
  152448., 8.641, 0.118, 2147., 0.122, "", "", "people tested", "", "", "", 
  "", "", "", "", "", "", 79.63, 1.764306*^7, 66.939, 28.1, 7.104, 4.458, 
  10581.936, 3.6, 140.448, 5.55, 2., 12.3, 80.635, 1.5, 77.01, 0.759}, 
 {"ECU", "South America", "Ecuador", "2020-07-19", 74013., 631., 877.571, 
  5313., 31., 38., 4195.021, 35.765, 49.74, 301.138, 1.757, 2.154, 1.07, "", 
  "", "", "", "", "", "", "", 1702., 154150., 8.737, 0.096, 2126., 0.121, "", 
  "", "people tested", "", "", "", "", "", "", "", "", "", 79.63, 
  1.764306*^7, 66.939, 28.1, 7.104, 4.458, 10581.936, 3.6, 140.448, 5.55, 2., 
  12.3, 80.635, 1.5, 77.01, 0.759}, {"ECU", "South America", "Ecuador", 
  "2020-07-20", 74620., 607., 880.143, 5318., 5., 36.429, 4229.425, 34.404, 
  49.886, 301.422, 0.283, 2.065, 1.07, "", "", "", "", "", "", "", "", 1618., 
  155768., 8.829, 0.092, 2167., 0.123, "", "", "people tested", "", "", "", 
  "", "", "", "", "", "", 79.63, 1.764306*^7, 66.939, 28.1, 7.104, 4.458, 
  10581.936, 3.6, 140.448, 5.55, 2., 12.3, 80.635, 1.5, 77.01, 0.759}, 
 {"ECU", "South America", "Ecuador", "2020-07-21", 76217., 1597., 949.571, 
  5366., 48., 33.714, 4319.942, 90.517, 53.821, 304.142, 2.721, 1.911, 1.07, 
  "", "", "", "", "", "", "", "", 3384., 159152., 9.021, 0.192, 2309., 0.131, 
  "", "", "people tested", "", "", "", "", "", "", "", "", "", 79.63, 
  1.764306*^7, 66.939, 28.1, 7.104, 4.458, 10581.936, 3.6, 140.448, 5.55, 2., 
  12.3, 80.635, 1.5, 77.01, 0.759}, {"ECU", "South America", "Ecuador", 
  "2020-07-22", 77257., 1040., 989.714, 5418., 52., 37.143, 4378.889, 58.947, 
  56.097, 307.09, 2.947, 2.105, 1.05, "", "", "", "", "", "", "", "", 2291., 
  161443., 9.151, 0.13, 2319., 0.131, "", "", "people tested", "", "", "", 
  "", "", "", "", "", "", 79.63, 1.764306*^7, 66.939, 28.1, 7.104, 4.458, 
  10581.936, 3.6, 140.448, 5.55, 2., 12.3, 80.635, 1.5, 77.01, 0.759}, 
 {"ECU", "South America", "Ecuador", "2020-07-23", 78148., 891., 969., 5439., 
  21., 33.143, 4429.39, 50.501, 54.922, 308.28, 1.19, 1.879, 1.04, "", "", 
  "", "", "", "", "", "", 2155., 163598., 9.273, 0.122, 2229., 0.126, "", "", 
  "people tested", "", "", "", "", "", "", "", "", "", 81.02, 1.764306*^7, 
  66.939, 28.1, 7.104, 4.458, 10581.936, 3.6, 140.448, 5.55, 2., 12.3, 
  80.635, 1.5, 77.01, 0.759}, {"ECU", "South America", "Ecuador", 
  "2020-07-24", 79049., 901., 943.571, 5468., 29., 31.143, 4480.459, 51.068, 
  53.481, 309.924, 1.644, 1.765, 1.04, "", "", "", "", "", "", "", "", 2114., 
  165712., 9.392, 0.12, 2193., 0.124, "", "", "people tested", "", "", "", 
  "", "", "", "", "", "", 78.24, 1.764306*^7, 66.939, 28.1, 7.104, 4.458, 
  10581.936, 3.6, 140.448, 5.55, 2., 12.3, 80.635, 1.5, 77.01, 0.759}, 
 {"ECU", "South America", "Ecuador", "2020-07-25", 80036., 987., 950.571, 
  5507., 39., 32.143, 4536.401, 55.943, 53.878, 312.134, 2.211, 1.822, 1.03, 
  "", "", "", "", "", "", "", "", 2070., 167782., 9.51, 0.117, 2191., 0.124, 
  "", "", "people tested", "", "", "", "", "", "", "", "", "", 78.24, 
  1.764306*^7, 66.939, 28.1, 7.104, 4.458, 10581.936, 3.6, 140.448, 5.55, 2., 
  12.3, 80.635, 1.5, 77.01, 0.759}, {"ECU", "South America", "Ecuador", 
  "2020-07-26", 80694., 658., 954.429, 5515., 8., 28.857, 4573.696, 37.295, 
  54.097, 312.587, 0.453, 1.636, 1.03, "", "", "", "", "", "", "", "", 1823., 
  169605., 9.613, 0.103, 2208., 0.125, "", "", "people tested", "", "", "", 
  "", "", "", "", "", "", 78.24, 1.764306*^7, 66.939, 28.1, 7.104, 4.458, 
  10581.936, 3.6, 140.448, 5.55, 2., 12.3, 80.635, 1.5, 77.01, 0.759}, 
 {"ECU", "South America", "Ecuador", "2020-07-27", 81161., 467., 934.429, 
  5532., 17., 30.571, 4600.166, 26.469, 52.963, 313.551, 0.964, 1.733, 1.03, 
  "", "", "", "", "", "", "", "", 1126., 170731., 9.677, 0.064, 2138., 0.121, 
  "", "", "people tested", "", "", "", "", "", "", "", "", "", 78.24, 
  1.764306*^7, 66.939, 28.1, 7.104, 4.458, 10581.936, 3.6, 140.448, 5.55, 2., 
  12.3, 80.635, 1.5, 77.01, 0.759}, {"ECU", "South America", "Ecuador", 
  "2020-07-28", 82279., 1118., 866., 5584., 52., 31.143, 4663.533, 63.368, 
  49.084, 316.498, 2.947, 1.765, 1.03, "", "", "", "", "", "", "", "", 3364., 
  174095., 9.868, 0.191, 2135., 0.121, "", "", "people tested", "", "", "", 
  "", "", "", "", "", "", 78.24, 1.764306*^7, 66.939, 28.1, 7.104, 4.458, 
  10581.936, 3.6, 140.448, 5.55, 2., 12.3, 80.635, 1.5, 77.01, 0.759}, 
 {"ECU", "South America", "Ecuador", "2020-07-29", 83193., 914., 848., 5623., 
  39., 29.286, 4715.338, 51.805, 48.064, 318.709, 2.211, 1.66, 1.03, "", "", 
  "", "", "", "", "", "", 2113., 176208., 9.987, 0.12, 2109., 0.12, "", "", 
  "people tested", "", "", "", "", "", "", "", "", "", 78.24, 1.764306*^7, 
  66.939, 28.1, 7.104, 4.458, 10581.936, 3.6, 140.448, 5.55, 2., 12.3, 
  80.635, 1.5, 77.01, 0.759}, {"ECU", "South America", "Ecuador", 
  "2020-07-30", 84370., 1177., 888.857, 5657., 34., 31.143, 4782.05, 66.712, 
  50.38, 320.636, 1.927, 1.765, 1.03, "", "", "", "", "", "", "", "", 2885., 
  179093., 10.151, 0.164, 2214., 0.125, "", "", "people tested", "", "", "", 
  "", "", "", "", "", "", 78.24, 1.764306*^7, 66.939, 28.1, 7.104, 4.458, 
  10581.936, 3.6, 140.448, 5.55, 2., 12.3, 80.635, 1.5, 77.01, 0.759}, 
 {"ECU", "South America", "Ecuador", "2020-07-31", 85355., 985., 900.857, 
  5702., 45., 33.429, 4837.88, 55.829, 51.06, 323.187, 2.551, 1.895, 1.03, 
  "", "", "", "", "", "", "", "", 2501., 181594., 10.293, 0.142, 2269., 
  0.129, "", "", "people tested", "", "", "", "", "", "", "", "", "", 78.24, 
  1.764306*^7, 66.939, 28.1, 7.104, 4.458, 10581.936, 3.6, 140.448, 5.55, 2., 
  12.3, 80.635, 1.5, 77.01, 0.759}, {"ECU", "South America", "Ecuador", 
  "2020-08-01", 86232., 877., 885.143, 5736., 34., 32.714, 4887.588, 49.708, 
  50.169, 325.114, 1.927, 1.854, 1.03, "", "", "", "", "", "", "", "", 2451., 
  184045., 10.432, 0.139, 2323., 0.132, "", "", "people tested", "", "", "", 
  "", "", "", "", "", "", 76.39, 1.764306*^7, 66.939, 28.1, 7.104, 4.458, 
  10581.936, 3.6, 140.448, 5.55, 2., 12.3, 80.635, 1.5, 77.01, 0.759}, 
 {"ECU", "South America", "Ecuador", "2020-08-02", 86232., 0., 791.143, 
  5736., 0., 31.571, 4887.588, 0., 44.842, 325.114, 0., 1.789, 1.03, "", "", 
  "", "", "", "", "", "", 878., 184923., 10.481, 0.05, 2188., 0.124, "", "", 
  "people tested", "", "", "", "", "", "", "", "", "", 76.39, 1.764306*^7, 
  66.939, 28.1, 7.104, 4.458, 10581.936, 3.6, 140.448, 5.55, 2., 12.3, 
  80.635, 1.5, 77.01, 0.759}, {"ECU", "South America", "Ecuador", 
  "2020-08-03", 87041., 809., 840., 5767., 31., 33.571, 4933.441, 45.854, 
  47.611, 326.871, 1.757, 1.903, 1.05, "", "", "", "", "", "", "", "", 1413., 
  186336., 10.561, 0.08, 2229., 0.126, "", "", "people tested", "", "", "", 
  "", "", "", "", "", "", 76.39, 1.764306*^7, 66.939, 28.1, 7.104, 4.458, 
  10581.936, 3.6, 140.448, 5.55, 2., 12.3, 80.635, 1.5, 77.01, 0.759}, 
 {"ECU", "South America", "Ecuador", "2020-08-04", 87963., 922., 812., 5808., 
  41., 32., 4985.7, 52.259, 46.024, 329.195, 2.324, 1.814, 1.06, "", "", "", 
  "", "", "", "", "", 2095., 188431., 10.68, 0.119, 2048., 0.116, "", "", 
  "people tested", "", "", "", "", "", "", "", "", "", 76.39, 1.764306*^7, 
  66.939, 28.1, 7.104, 4.458, 10581.936, 3.6, 140.448, 5.55, 2., 12.3, 
  80.635, 1.5, 77.01, 0.759}, {"ECU", "South America", "Ecuador", 
  "2020-08-05", 88866., 903., 810.429, 5847., 39., 32., 5036.881, 51.182, 
  45.935, 331.405, 2.211, 1.814, 1.06, "", "", "", "", "", "", "", "", 2156., 
  190587., 10.802, 0.122, 2054., 0.116, "", "", "people tested", "", "", "", 
  "", "", "", "", "", "", 76.39, 1.764306*^7, 66.939, 28.1, 7.104, 4.458, 
  10581.936, 3.6, 140.448, 5.55, 2., 12.3, 80.635, 1.5, 77.01, 0.759}, 
 {"ECU", "South America", "Ecuador", "2020-08-06", 90537., 1671., 881., 
  5877., 30., 31.429, 5131.593, 94.711, 49.935, 333.105, 1.7, 1.781, 1.07, 
  "", "", "", "", "", "", "", "", 3762., 194349., 11.016, 0.213, 2179., 
  0.124, "", "", "people tested", "", "", "", "", "", "", "", "", "", 76.39, 
  1.764306*^7, 66.939, 28.1, 7.104, 4.458, 10581.936, 3.6, 140.448, 5.55, 2., 
  12.3, 80.635, 1.5, 77.01, 0.759}, {"ECU", "South America", "Ecuador", 
  "2020-08-07", 91969., 1432., 944.857, 5897., 20., 27.857, 5212.758, 81.165, 
  53.554, 334.239, 1.134, 1.579, 1.07, "", "", "", "", "", "", "", "", 3508., 
  197857., 11.214, 0.199, 2323., 0.132, "", "", "people tested", "", "", "", 
  "", "", "", "", "", "", 76.39, 1.764306*^7, 66.939, 28.1, 7.104, 4.458, 
  10581.936, 3.6, 140.448, 5.55, 2., 12.3, 80.635, 1.5, 77.01, 0.759}, 
 {"ECU", "South America", "Ecuador", "2020-08-08", 93572., 1603., 1048.571, 
  5916., 19., 25.714, 5303.615, 90.857, 59.433, 335.316, 1.077, 1.457, 1.07, 
  "", "", "", "", "", "", "", "", 4537., 202394., 11.472, 0.257, 2621., 
  0.149, "", "", "people tested", "", "", "", "", "", "", "", "", "", 76.39, 
  1.764306*^7, 66.939, 28.1, 7.104, 4.458, 10581.936, 3.6, 140.448, 5.55, 2., 
  12.3, 80.635, 1.5, 77.01, 0.759}, {"ECU", "South America", "Ecuador", 
  "2020-08-09", 94459., 887., 1175.286, 5922., 6., 26.571, 5353.89, 50.275, 
  66.615, 335.656, 0.34, 1.506, 1.06, "", "", "", "", "", "", "", "", 2335., 
  204729., 11.604, 0.132, 2829., 0.16, "", "", "people tested", "", "", "", 
  "", "", "", "", "", "", 76.39, 1.764306*^7, 66.939, 28.1, 7.104, 4.458, 
  10581.936, 3.6, 140.448, 5.55, 2., 12.3, 80.635, 1.5, 77.01, 0.759}, 
 {"ECU", "South America", "Ecuador", "2020-08-10", 94701., 242., 1094.286, 
  5932., 10., 23.571, 5367.606, 13.716, 62.024, 336.223, 0.567, 1.336, 1.05, 
  "", "", "", "", "", "", "", "", 635., 205364., 11.64, 0.036, 2718., 0.154, 
  "", "", "people tested", "", "", "", "", "", "", "", "", "", 76.39, 
  1.764306*^7, 66.939, 28.1, 7.104, 4.458, 10581.936, 3.6, 140.448, 5.55, 2., 
  12.3, 80.635, 1.5, 77.01, 0.759}, {"ECU", "South America", "Ecuador", 
  "2020-08-11", 95563., 862., 1085.714, 5951., 19., 20.429, 5416.464, 48.858, 
  61.538, 337.3, 1.077, 1.158, 1.04, "", "", "", "", "", "", "", "", 2172., 
  207536., 11.763, 0.123, 2729., 0.155, "", "", "people tested", "", "", "", 
  "", "", "", "", "", "", 76.39, 1.764306*^7, 66.939, 28.1, 7.104, 4.458, 
  10581.936, 3.6, 140.448, 5.55, 2., 12.3, 80.635, 1.5, 77.01, 0.759}, 
 {"ECU", "South America", "Ecuador", "2020-08-12", 97110., 1547., 1177.714, 
  5984., 33., 19.571, 5504.147, 87.683, 66.752, 339.17, 1.87, 1.109, 1.04, 
  "", "", "", "", "", "", "", "", 3656., 211192., 11.97, 0.207, 2944., 0.167, 
  "", "", "people tested", "", "", "", "", "", "", "", "", "", 76.39, 
  1.764306*^7, 66.939, 28.1, 7.104, 4.458, 10581.936, 3.6, 140.448, 5.55, 2., 
  12.3, 80.635, 1.5, 77.01, 0.759}, {"ECU", "South America", "Ecuador", 
  "2020-08-13", 98343., 1233., 1115.143, 6010., 26., 19., 5574.033, 69.886, 
  63.206, 340.644, 1.474, 1.077, 1.03, "", "", "", "", "", "", "", "", 3285., 
  214477., 12.156, 0.186, 2875., 0.163, "", "", "people tested", "", "", "", 
  "", "", "", "", "", "", 76.39, 1.764306*^7, 66.939, 28.1, 7.104, 4.458, 
  10581.936, 3.6, 140.448, 5.55, 2., 12.3, 80.635, 1.5, 77.01, 0.759}, 
 {"ECU", "South America", "Ecuador", "2020-08-14", 99409., 1066., 1062.857, 
  6030., 20., 19., 5634.453, 60.42, 60.242, 341.777, 1.134, 1.077, 1.02, "", 
  "", "", "", "", "", "", "", 2997., 217474., 12.326, 0.17, 2802., 0.159, "", 
  "", "people tested", "", "", "", "", "", "", "", "", "", 76.39, 
  1.764306*^7, 66.939, 28.1, 7.104, 4.458, 10581.936, 3.6, 140.448, 5.55, 2., 
  12.3, 80.635, 1.5, 77.01, 0.759}, {"ECU", "South America", "Ecuador", 
  "2020-08-15", 100688., 1279., 1016.571, 6065., 35., 21.286, 5706.947, 
  72.493, 57.619, 343.761, 1.984, 1.206, 1.01, "", "", "", "", "", "", "", 
  "", 3689., 221163., 12.535, 0.209, 2681., 0.152, "", "", "people tested", 
  "", "", "", "", "", "", "", "", "", 76.39, 1.764306*^7, 66.939, 28.1, 
  7.104, 4.458, 10581.936, 3.6, 140.448, 5.55, 2., 12.3, 80.635, 1.5, 77.01, 
  0.759}, {"ECU", "South America", "Ecuador", "2020-08-16", 101542., 854., 
  1011.857, 6070., 5., 21.143, 5755.351, 48.404, 57.352, 344.045, 0.283, 
  1.198, 1.01, "", "", "", "", "", "", "", "", 2679., 223842., 12.687, 0.152, 
  2730., 0.155, "", "", "people tested", "", "", "", "", "", "", "", "", "", 
  76.39, 1.764306*^7, 66.939, 28.1, 7.104, 4.458, 10581.936, 3.6, 140.448, 
  5.55, 2., 12.3, 80.635, 1.5, 77.01, 0.759}, 
 {"ECU", "South America", "Ecuador", "2020-08-17", 101751., 209., 1007.143, 
  6083., 13., 21.571, 5767.197, 11.846, 57.084, 344.781, 0.737, 1.223, 1., 
  "", "", "", "", "", "", "", "", 993., 224835., 12.744, 0.056, 2782., 0.158, 
  "", "", "people tested", "", "", "", "", "", "", "", "", "", 76.39, 
  1.764306*^7, 66.939, 28.1, 7.104, 4.458, 10581.936, 3.6, 140.448, 5.55, 2., 
  12.3, 80.635, 1.5, 77.01, 0.759}, {"ECU", "South America", "Ecuador", 
  "2020-08-18", 102941., 1190., 1054., 6105., 22., 22., 5834.645, 67.449, 
  59.74, 346.028, 1.247, 1.247, 1., "", "", "", "", "", "", "", "", 3203., 
  228038., 12.925, 0.182, 2929., 0.166, "", "", "people tested", "", "", "", 
  "", "", "", "", "", "", 76.39, 1.764306*^7, 66.939, 28.1, 7.104, 4.458, 
  10581.936, 3.6, 140.448, 5.55, 2., 12.3, 80.635, 1.5, 77.01, 0.759}, 
 {"ECU", "South America", "Ecuador", "2020-08-19", 104475., 1534., 1052.143, 
  6146., 41., 23.143, 5921.592, 86.946, 59.635, 348.352, 2.324, 1.312, 0.99, 
  "", "", "", "", "", "", "", "", 3845., 231883., 13.143, 0.218, 2956., 
  0.168, "", "", "people tested", "", "", "", "", "", "", "", "", "", 76.39, 
  1.764306*^7, 66.939, 28.1, 7.104, 4.458, 10581.936, 3.6, 140.448, 5.55, 2., 
  12.3, 80.635, 1.5, 77.01, 0.759}, {"ECU", "South America", "Ecuador", 
  "2020-08-20", 105508., 1033., 1023.571, 6200., 54., 27.143, 5980.142, 
  58.55, 58.016, 351.413, 3.061, 1.538, 0.98, "", "", "", "", "", "", "", "", 
  3518., 235401., 13.342, 0.199, 2989., 0.169, "", "", "people tested", "", 
  "", "", "", "", "", "", "", "", 76.39, 1.764306*^7, 66.939, 28.1, 7.104, 
  4.458, 10581.936, 3.6, 140.448, 5.55, 2., 12.3, 80.635, 1.5, 77.01, 0.759}, 
 {"ECU", "South America", "Ecuador", "2020-08-21", 106481., 973., 1010.286, 
  6248., 48., 31.143, 6035.291, 55.149, 57.262, 354.134, 2.721, 1.765, 0.97, 
  "", "", "", "", "", "", "", "", 2757., 238158., 13.499, 0.156, 2955., 
  0.167, "", "", "people tested", "", "", "", "", "", "", "", "", "", 73.61, 
  1.764306*^7, 66.939, 28.1, 7.104, 4.458, 10581.936, 3.6, 140.448, 5.55, 2., 
  12.3, 80.635, 1.5, 77.01, 0.759}, {"ECU", "South America", "Ecuador", 
  "2020-08-22", 107089., 608., 914.429, 6277., 29., 30.286, 6069.752, 34.461, 
  51.829, 355.777, 1.644, 1.717, 0.97, "", "", "", "", "", "", "", "", 1608., 
  239766., 13.59, 0.091, 2658., 0.151, "", "", "people tested", "", "", "", 
  "", "", "", "", "", "", 73.61, 1.764306*^7, 66.939, 28.1, 7.104, 4.458, 
  10581.936, 3.6, 140.448, 5.55, 2., 12.3, 80.635, 1.5, 77.01, 0.759}, 
 {"ECU", "South America", "Ecuador", "2020-08-23", 107769., 680., 889.571, 
  6310., 33., 34.286, 6108.294, 38.542, 50.42, 357.648, 1.87, 1.943, 0.97, 
  "", "", "", "", "", "", "", "", 2348., 242114., 13.723, 0.133, 2610., 
  0.148, "", "", "people tested", "", "", "", "", "", "", "", "", "", 73.61, 
  1.764306*^7, 66.939, 28.1, 7.104, 4.458, 10581.936, 3.6, 140.448, 5.55, 2., 
  12.3, 80.635, 1.5, 77.01, 0.759}, {"ECU", "South America", "Ecuador", 
  "2020-08-24", 108289., 520., 934., 6322., 12., 34.143, 6137.767, 29.473, 
  52.939, 358.328, 0.68, 1.935, 0.97, "", "", "", "", "", "", "", "", 1323., 
  243437., 13.798, 0.075, 2657., 0.151, "", "", "people tested", "", "", "", 
  "", "", "", "", "", "", 73.61, 1.764306*^7, 66.939, 28.1, 7.104, 4.458, 
  10581.936, 3.6, 140.448, 5.55, 2., 12.3, 80.635, 1.5, 77.01, 0.759}, 
 {"ECU", "South America", "Ecuador", "2020-08-25", 109030., 741., 869.857, 
  6368., 46., 37.571, 6179.767, 42., 49.303, 360.935, 2.607, 2.13, 0.97, "", 
  "", "", "", "", "", "", "", 2546., 245983., 13.942, 0.144, 2564., 0.145, 
  "", "", "people tested", "", "", "", "", "", "", "", "", "", 73.61, 
  1.764306*^7, 66.939, 28.1, 7.104, 4.458, 10581.936, 3.6, 140.448, 5.55, 2., 
  12.3, 80.635, 1.5, 77.01, 0.759}, {"ECU", "South America", "Ecuador", 
  "2020-08-26", 110549., 1519., 867.714, 6410., 42., 37.714, 6265.863, 
  86.096, 49.182, 363.316, 2.381, 2.138, 0.97, "", "", "", "", "", "", "", 
  "", 3469., 249452., 14.139, 0.197, 2510., 0.142, "", "", "people tested", 
  "", "", "", "", "", "", "", "", "", 73.61, 1.764306*^7, 66.939, 28.1, 
  7.104, 4.458, 10581.936, 3.6, 140.448, 5.55, 2., 12.3, 80.635, 1.5, 77.01, 
  0.759}, {"ECU", "South America", "Ecuador", "2020-08-27", 111219., 670., 
  815.857, 6471., 61., 38.714, 6303.838, 37.975, 46.242, 366.773, 3.457, 
  2.194, 0.97, "", "", "", "", "", "", "", "", 2080., 251532., 14.257, 0.118, 
  2304., 0.131, "", "", "people tested", "", "", "", "", "", "", "", "", "", 
  73.61, 1.764306*^7, 66.939, 28.1, 7.104, 4.458, 10581.936, 3.6, 140.448, 
  5.55, 2., 12.3, 80.635, 1.5, 77.01, 0.759}, 
 {"ECU", "South America", "Ecuador", "2020-08-28", 112141., 922., 808.571, 
  6504., 33., 36.571, 6356.097, 52.259, 45.829, 368.644, 1.87, 2.073, 0.97, 
  "", "", "", "", "", "", "", "", 2444., 253976., 14.395, 0.139, 2260., 
  0.128, "", "", "people tested", "", "", "", "", "", "", "", "", "", 73.61, 
  1.764306*^7, 66.939, 28.1, 7.104, 4.458, 10581.936, 3.6, 140.448, 5.55, 2., 
  12.3, 80.635, 1.5, 77.01, 0.759}, {"ECU", "South America", "Ecuador", 
  "2020-08-29", 112906., 765., 831., 6537., 33., 37.143, 6399.457, 43.36, 
  47.101, 370.514, 1.87, 2.105, 0.97, "", "", "", "", "", "", "", "", 2236., 
  256212., 14.522, 0.127, 2349., 0.133, "", "", "people tested", "", "", "", 
  "", "", "", "", "", "", 73.61, 1.764306*^7, 66.939, 28.1, 7.104, 4.458, 
  10581.936, 3.6, 140.448, 5.55, 2., 12.3, 80.635, 1.5, 77.01, 0.759}, 
 {"ECU", "South America", "Ecuador", "2020-08-30", 113648., 742., 839.857, 
  6555., 18., 35., 6441.513, 42.056, 47.603, 371.534, 1.02, 1.984, 0.98, "", 
  "", "", "", "", "", "", "", 2054., 258266., 14.638, 0.116, 2307., 0.131, 
  "", "", "people tested", "", "", "", "", "", "", "", "", "", 73.61, 
  1.764306*^7, 66.939, 28.1, 7.104, 4.458, 10581.936, 3.6, 140.448, 5.55, 2., 
  12.3, 80.635, 1.5, 77.01, 0.759}, {"ECU", "South America", "Ecuador", 
  "2020-08-31", 113767., 119., 782.571, 6556., 1., 33.429, 6448.258, 6.745, 
  44.356, 371.591, 0.057, 1.895, 0.98, "", "", "", "", "", "", "", "", 627., 
  258893., 14.674, 0.036, 2208., 0.125, "", "", "people tested", "", "", "", 
  "", "", "", "", "", "", 73.61, 1.764306*^7, 66.939, 28.1, 7.104, 4.458, 
  10581.936, 3.6, 140.448, 5.55, 2., 12.3, 80.635, 1.5, 77.01, 0.759}, 
 {"ECU", "South America", "Ecuador", "2020-09-01", 114309., 542., 754.143, 
  6571., 15., 29., 6478.978, 30.72, 42.744, 372.441, 0.85, 1.644, 0.99, "", 
  "", "", "", "", "", "", "", 1520., 260413., 14.76, 0.086, 2061., 0.117, "", 
  "", "people tested", "", "", "", "", "", "", "", "", "", 73.61, 
  1.764306*^7, 66.939, 28.1, 7.104, 4.458, 10581.936, 3.6, 140.448, 5.55, 2., 
  12.3, 80.635, 1.5, 77.01, 0.759}, {"ECU", "South America", "Ecuador", 
  "2020-09-02", 115457., 1148., 701.143, 6619., 48., 29.857, 6544.046, 
  65.068, 39.74, 375.162, 2.721, 1.692, 1., "", "", "", "", "", "", "", "", 
  2828., 263241., 14.92, 0.16, 1970., 0.112, "", "", "people tested", "", "", 
  "", "", "", "", "", "", "", 73.61, 1.764306*^7, 66.939, 28.1, 7.104, 4.458, 
  10581.936, 3.6, 140.448, 5.55, 2., 12.3, 80.635, 1.5, 77.01, 0.759}, 
 {"ECU", "South America", "Ecuador", "2020-09-03", 116360., 903., 734.429, 
  6648., 29., 25.286, 6595.228, 51.182, 41.627, 376.805, 1.644, 1.433, 1.01, 
  "", "", "", "", "", "", "", "", 2399., 265640., 15.056, 0.136, 2015., 
  0.114, "", "", "people tested", "", "", "", "", "", "", "", "", "", 73.61, 
  1.764306*^7, 66.939, 28.1, 7.104, 4.458, 10581.936, 3.6, 140.448, 5.55, 2., 
  12.3, 80.635, 1.5, 77.01, 0.759}, {"ECU", "South America", "Ecuador", 
  "2020-09-04", 117175., 815., 719.143, 6674., 26., 24.286, 6641.422, 46.194, 
  40.761, 378.279, 1.474, 1.377, 1.02, "", "", "", "", "", "", "", "", 2352., 
  267992., 15.19, 0.133, 2002., 0.113, "", "", "people tested", "", "", "", 
  "", "", "", "", "", "", 73.61, 1.764306*^7, 66.939, 28.1, 7.104, 4.458, 
  10581.936, 3.6, 140.448, 5.55, 2., 12.3, 80.635, 1.5, 77.01, 0.759}, 
 {"ECU", "South America", "Ecuador", "2020-09-05", 118045., 870., 734.143, 
  6724., 50., 26.714, 6690.733, 49.311, 41.611, 381.113, 2.834, 1.514, 1.04, 
  "", "", "", "", "", "", "", "", 2626., 270618., 15.338, 0.149, 2058., 
  0.117, "", "", "people tested", "", "", "", "", "", "", "", "", "", 73.61, 
  1.764306*^7, 66.939, 28.1, 7.104, 4.458, 10581.936, 3.6, 140.448, 5.55, 2., 
  12.3, 80.635, 1.5, 77.01, 0.759}, {"ECU", "South America", "Ecuador", 
  "2020-09-06", 118045., 0., 628.143, 6724., 0., 24.143, 6690.733, 0., 
  35.603, 381.113, 0., 1.368, 1.05, "", "", "", "", "", "", "", "", 2363., 
  272981., 15.472, 0.134, 2102., 0.119, "", "", "people tested", "", "", "", 
  "", "", "", "", "", "", 73.61, 1.764306*^7, 66.939, 28.1, 7.104, 4.458, 
  10581.936, 3.6, 140.448, 5.55, 2., 12.3, 80.635, 1.5, 77.01, 0.759}, 
 {"ECU", "South America", "Ecuador", "2020-09-07", 110092., -7953., -525., 
  10576., 3852., 574.286, 6239.961, -450.772, -29.757, 599.443, 218.329, 
  32.55, 1.08, "", "", "", "", "", "", "", "", 749., 273730., 15.515, 0.042, 
  2120., 0.12, "", "", "people tested", "", "", "", "", "", "", "", "", "", 
  73.61, 1.764306*^7, 66.939, 28.1, 7.104, 4.458, 10581.936, 3.6, 140.448, 
  5.55, 2., 12.3, 80.635, 1.5, 77.01, 0.759}, 
 {"ECU", "South America", "Ecuador", "2020-09-08", 110757., 665., -507.429, 
  10627., 51., 579.429, 6277.653, 37.692, -28.761, 602.333, 2.891, 32.842, 
  1.1, "", "", "", "", "", "", "", "", 1511., 275241., 15.601, 0.086, 2118., 
  0.12, "", "", "people tested", "", "", "", "", "", "", "", "", "", 73.61, 
  1.764306*^7, 66.939, 28.1, 7.104, 4.458, 10581.936, 3.6, 140.448, 5.55, 2., 
  12.3, 80.635, 1.5, 77.01, 0.759}, {"ECU", "South America", "Ecuador", 
  "2020-09-09", 112166., 1409., -470.143, 10701., 74., 583.143, 6357.514, 
  79.861, -26.647, 606.527, 4.194, 33.052, 1.13, "", "", "", "", "", "", "", 
  "", 3698., 278939., 15.81, 0.21, 2243., 0.127, "", "", "people tested", "", 
  "", "", "", "", "", "", "", "", 73.61, 1.764306*^7, 66.939, 28.1, 7.104, 
  4.458, 10581.936, 3.6, 140.448, 5.55, 2., 12.3, 80.635, 1.5, 77.01, 0.759}, 
 {"ECU", "South America", "Ecuador", "2020-09-10", 113206., 1040., -450.571, 
  10749., 48., 585.857, 6416.461, 58.947, -25.538, 609.248, 2.721, 33.206, 
  1.15, "", "", "", "", "", "", "", "", 2981., 281920., 15.979, 0.169, 2326., 
  0.132, "", "", "people tested", "", "", "", "", "", "", "", "", "", 73.61, 
  1.764306*^7, 66.939, 28.1, 7.104, 4.458, 10581.936, 3.6, 140.448, 5.55, 2., 
  12.3, 80.635, 1.5, 77.01, 0.759}, {"ECU", "South America", "Ecuador", 
  "2020-09-11", 114732., 1526., -349., 10836., 87., 594.571, 6502.954, 
  86.493, -19.781, 614.179, 4.931, 33.7, 1.16, "", "", "", "", "", "", "", 
  "", 4836., 286756., 16.253, 0.274, 2681., 0.152, "", "", "people tested", 
  "", "", "", "", "", "", "", "", "", 73.61, 1.764306*^7, 66.939, 28.1, 
  7.104, 4.458, 10581.936, 3.6, 140.448, 5.55, 2., 12.3, 80.635, 1.5, 77.01, 
  0.759}, {"ECU", "South America", "Ecuador", "2020-09-12", 116451., 1719., 
  -227.714, 10864., 28., 591.429, 6600.386, 97.432, -12.907, 615.766, 1.587, 
  33.522, 1.17, "", "", "", "", "", "", "", "", 4140., 290896., 16.488, 
  0.235, 2897., 0.164, "", "", "people tested", "", "", "", "", "", "", "", 
  "", "", 73.61, 1.764306*^7, 66.939, 28.1, 7.104, 4.458, 10581.936, 3.6, 
  140.448, 5.55, 2., 12.3, 80.635, 1.5, 77.01, 0.759}, 
 {"ECU", "South America", "Ecuador", "2020-09-13", 118594., 2143., 78.429, 
  10903., 39., 597., 6721.85, 121.464, 4.445, 617.977, 2.211, 33.838, 1.17, 
  "", "", "", "", "", "", "", "", 3432., 294328., 16.682, 0.195, 3050., 
  0.173, "", "", "people tested", "", "", "", "", "", "", "", "", "", 73.61, 
  1.764306*^7, 66.939, 28.1, 7.104, 4.458, 10581.936, 3.6, 140.448, 5.55, 2., 
  12.3, 80.635, 1.5, 77.01, 0.759}, {"ECU", "South America", "Ecuador", 
  "2020-09-14", 118911., 317., 1259.857, 10922., 19., 49.429, 6739.817, 
  17.967, 71.408, 619.054, 1.077, 2.802, 1.15, "", "", "", "", "", "", "", 
  "", 1046., 295374., 16.742, 0.059, 3092., 0.175, 0.407, 2.5, 
  "people tested", "", "", "", "", "", "", "", "", "", 51.39, 1.764306*^7, 
  66.939, 28.1, 7.104, 4.458, 10581.936, 3.6, 140.448, 5.55, 2., 12.3, 
  80.635, 1.5, 77.01, 0.759}, {"ECU", "South America", "Ecuador", 
  "2020-09-15", 119553., 642., 1256.571, 10963., 41., 48., 6776.205, 36.388, 
  71.222, 621.377, 2.324, 2.721, 1.13, "", "", "", "", "", "", "", "", 2013., 
  297387., 16.856, 0.114, 3164., 0.179, 0.397, 2.5, "people tested", "", "", 
  "", "", "", "", "", "", "", 51.39, 1.764306*^7, 66.939, 28.1, 7.104, 4.458, 
  10581.936, 3.6, 140.448, 5.55, 2., 12.3, 80.635, 1.5, 77.01, 0.759}, 
 {"ECU", "South America", "Ecuador", "2020-09-16", 121525., 1972., 1337., 
  10996., 33., 42.143, 6887.977, 111.772, 75.781, 623.248, 1.87, 2.389, 1.12, 
  "", "", "", "", "", "", "", "", 5210., 302597., 17.151, 0.295, 3380., 
  0.192, 0.396, 2.5, "people tested", "", "", "", "", "", "", "", "", "", 
  51.39, 1.764306*^7, 66.939, 28.1, 7.104, 4.458, 10581.936, 3.6, 140.448, 
  5.55, 2., 12.3, 80.635, 1.5, 77.01, 0.759}, 
 {"ECU", "South America", "Ecuador", "2020-09-17", 122257., 732., 1293., 
  11029., 33., 40., 6929.467, 41.489, 73.287, 625.118, 1.87, 2.267, 1.11, "", 
  "", "", "", "", "", "", "", 6330., 308927., 17.51, 0.359, 3858., 0.219, 
  0.335, 3., "people tested", "", "", "", "", "", "", "", "", "", 51.39, 
  1.764306*^7, 66.939, 28.1, 7.104, 4.458, 10581.936, 3.6, 140.448, 5.55, 2., 
  12.3, 80.635, 1.5, 77.01, 0.759}, {"ECU", "South America", "Ecuador", 
  "2020-09-18", 124129., 1872., 1342.429, 11044., 15., 29.714, 7035.571, 
  106.104, 76.088, 625.969, 0.85, 1.684, 1.1, "", "", "", "", "", "", "", "", 
  4648., 313575., 17.773, 0.263, 3831., 0.217, 0.35, 2.9, "people tested", 
  "", "", "", "", "", "", "", "", "", 51.39, 1.764306*^7, 66.939, 28.1, 
  7.104, 4.458, 10581.936, 3.6, 140.448, 5.55, 2., 12.3, 80.635, 1.5, 77.01, 
  0.759}, {"ECU", "South America", "Ecuador", "2020-09-19", 125620., 1491., 
  1309.857, 11084., 40., 31.429, 7120.08, 84.509, 74.242, 628.236, 2.267, 
  1.781, 1.09, "", "", "", "", "", "", "", "", 6664., 320239., 18.151, 0.378, 
  4192., 0.238, 0.312, 3.2, "people tested", "", "", "", "", "", "", "", "", 
  "", 51.39, 1.764306*^7, 66.939, 28.1, 7.104, 4.458, 10581.936, 3.6, 
  140.448, 5.55, 2., 12.3, 80.635, 1.5, 77.01, 0.759}, 
 {"ECU", "South America", "Ecuador", "2020-09-20", 126419., 799., 1117.857, 
  11090., 6., 26.714, 7165.367, 45.287, 63.36, 628.576, 0.34, 1.514, 1.08, 
  "", "", "", "", "", "", "", "", 3440., 323679., 18.346, 0.195, 4193., 
  0.238, 0.267, 3.8, "people tested", "", "", "", "", "", "", "", "", "", 
  51.39, 1.764306*^7, 66.939, 28.1, 7.104, 4.458, 10581.936, 3.6, 140.448, 
  5.55, 2., 12.3, 80.635, 1.5, 77.01, 0.759}, 
 {"ECU", "South America", "Ecuador", "2020-09-21", 126711., 292., 1114.286, 
  11095., 5., 24.714, 7181.917, 16.55, 63.157, 628.859, 0.283, 1.401, 1.07, 
  "", "", "", "", "", "", "", "", 729., 324408., 18.387, 0.041, 4148., 0.235, 
  0.269, 3.7, "people tested", "", "", "", "", "", "", "", "", "", 51.39, 
  1.764306*^7, 66.939, 28.1, 7.104, 4.458, 10581.936, 3.6, 140.448, 5.55, 2., 
  12.3, 80.635, 1.5, 77.01, 0.759}, {"ECU", "South America", "Ecuador", 
  "2020-09-22", 127643., 932., 1155.714, 11126., 31., 23.286, 7234.743, 
  52.825, 65.505, 630.616, 1.757, 1.32, 1.06, "", "", "", "", "", "", "", "", 
  2535., 326943., 18.531, 0.144, 4222., 0.239, 0.274, 3.7, "people tested", 
  "", "", "", "", "", "", "", "", "", 51.39, 1.764306*^7, 66.939, 28.1, 
  7.104, 4.458, 10581.936, 3.6, 140.448, 5.55, 2., 12.3, 80.635, 1.5, 77.01, 
  0.759}, {"ECU", "South America", "Ecuador", "2020-09-23", 129892., 2249., 
  1195.286, 11171., 45., 25., 7362.215, 127.472, 67.748, 633.167, 2.551, 
  1.417, 1.05, "", "", "", "", "", "", "", "", 6145., 333088., 18.879, 0.348, 
  4356., 0.247, 0.274, 3.6, "people tested", "", "", "", "", "", "", "", "", 
  "", 51.39, 1.764306*^7, 66.939, 28.1, 7.104, 4.458, 10581.936, 3.6, 
  140.448, 5.55, 2., 12.3, 80.635, 1.5, 77.01, 0.759}, 
 {"ECU", "South America", "Ecuador", "2020-09-24", 131146., 1254., 1269.857, 
  11213., 42., 26.286, 7433.291, 71.076, 71.975, 635.547, 2.381, 1.49, 1.04, 
  "", "", "", "", "", "", "", "", 4339., 337427., 19.125, 0.246, 4071., 
  0.231, 0.312, 3.2, "people tested", "", "", "", "", "", "", "", "", "", 
  51.39, 1.764306*^7, 66.939, 28.1, 7.104, 4.458, 10581.936, 3.6, 140.448, 
  5.55, 2., 12.3, 80.635, 1.5, 77.01, 0.759}, 
 {"ECU", "South America", "Ecuador", "2020-09-25", 132475., 1329., 1192.286, 
  11236., 23., 27.429, 7508.618, 75.327, 67.578, 636.851, 1.304, 1.555, 1.03, 
  "", "", "", "", "", "", "", "", 4397., 341824., 19.374, 0.249, 4036., 
  0.229, 0.295, 3.4, "people tested", "", "", "", "", "", "", "", "", "", 
  51.39, 1.764306*^7, 66.939, 28.1, 7.104, 4.458, 10581.936, 3.6, 140.448, 
  5.55, 2., 12.3, 80.635, 1.5, 77.01, 0.759}, 
 {"ECU", "South America", "Ecuador", "2020-09-26", 133981., 1506., 1194.429, 
  11273., 37., 27., 7593.977, 85.359, 67.7, 638.948, 2.097, 1.53, 1.02, "", 
  "", "", "", "", "", "", "", 5958., 347782., 19.712, 0.338, 3935., 0.223, 
  0.304, 3.3, "people tested", "", "", "", "", "", "", "", "", "", 51.39, 
  1.764306*^7, 66.939, 28.1, 7.104, 4.458, 10581.936, 3.6, 140.448, 5.55, 2., 
  12.3, 80.635, 1.5, 77.01, 0.759}, {"ECU", "South America", "Ecuador", 
  "2020-09-27", 134747., 766., 1189.714, 11279., 6., 27., 7637.394, 43.417, 
  67.432, 639.288, 0.34, 1.53, 1., "", "", "", "", "", "", "", "", 2716., 
  350498., 19.866, 0.154, 3831., 0.217, 0.311, 3.2, "people tested", "", "", 
  "", "", "", "", "", "", "", 51.39, 1.764306*^7, 66.939, 28.1, 7.104, 4.458, 
  10581.936, 3.6, 140.448, 5.55, 2., 12.3, 80.635, 1.5, 77.01, 0.759}, 
 {"ECU", "South America", "Ecuador", "2020-09-28", 134965., 218., 1179.143, 
  11280., 1., 26.429, 7649.75, 12.356, 66.833, 639.345, 0.057, 1.498, 0.99, 
  "", "", "", "", "", "", "", "", 723., 351221., 19.907, 0.041, 3830., 0.217, 
  0.308, 3.2, "people tested", "", "", "", "", "", "", "", "", "", 51.39, 
  1.764306*^7, 66.939, 28.1, 7.104, 4.458, 10581.936, 3.6, 140.448, 5.55, 2., 
  12.3, 80.635, 1.5, 77.01, 0.759}, {"ECU", "South America", "Ecuador", 
  "2020-09-29", 135749., 784., 1158., 11312., 32., 26.571, 7694.187, 44.437, 
  65.635, 641.159, 1.814, 1.506, 0.99, "", "", "", "", "", "", "", "", 3380., 
  354601., 20.099, 0.192, 3951., 0.224, 0.293, 3.4, "people tested", "", "", 
  "", "", "", "", "", "", "", 51.39, 1.764306*^7, 66.939, 28.1, 7.104, 4.458, 
  10581.936, 3.6, 140.448, 5.55, 2., 12.3, 80.635, 1.5, 77.01, 0.759}, 
 {"ECU", "South America", "Ecuador", "2020-09-30", 137047., 1298., 1022.143, 
  11355., 43., 26.286, 7767.757, 73.57, 57.935, 643.596, 2.437, 1.49, 0.98, 
  "", "", "", "", "", "", "", "", 5317., 359918., 20.4, 0.301, 3833., 0.217, 
  0.267, 3.7, "people tested", "", "", "", "", "", "", "", "", "", 51.39, 
  1.764306*^7, 66.939, 28.1, 7.104, 4.458, 10581.936, 3.6, 140.448, 5.55, 2., 
  12.3, 80.635, 1.5, 77.01, 0.759}, {"ECU", "South America", "Ecuador", 
  "2020-10-01", 138584., 1537., 1062.571, 11433., 78., 31.429, 7854.873, 
  87.116, 60.226, 648.017, 4.421, 1.781, 0.97, "", "", "", "", "", "", "", 
  "", 5085., 365003., 20.688, 0.288, 3939., 0.223, 0.27, 3.7, 
  "people tested", "", "", "", "", "", "", "", "", "", 51.39, 1.764306*^7, 
  66.939, 28.1, 7.104, 4.458, 10581.936, 3.6, 140.448, 5.55, 2., 12.3, 
  80.635, 1.5, 77.01, 0.759}, {"ECU", "South America", "Ecuador", 
  "2020-10-02", 139534., 950., 1008.429, 11495., 62., 37., 7908.719, 53.846, 
  57.157, 651.531, 3.514, 2.097, 0.97, "", "", "", "", "", "", "", "", 4543., 
  369546., 20.946, 0.257, 3960., 0.224, 0.255, 3.9, "people tested", "", "", 
  "", "", "", "", "", "", "", 51.39, 1.764306*^7, 66.939, 28.1, 7.104, 4.458, 
  10581.936, 3.6, 140.448, 5.55, 2., 12.3, 80.635, 1.5, 77.01, 0.759}, 
 {"ECU", "South America", "Ecuador", "2020-10-03", 140351., 817., 910., 
  11597., 102., 46.286, 7955.026, 46.307, 51.578, 657.312, 5.781, 2.623, 
  0.96, "", "", "", "", "", "", "", "", 3268., 372814., 21.131, 0.185, 3576., 
  0.203, 0.254, 3.9, "people tested", "", "", "", "", "", "", "", "", "", 
  51.39, 1.764306*^7, 66.939, 28.1, 7.104, 4.458, 10581.936, 3.6, 140.448, 
  5.55, 2., 12.3, 80.635, 1.5, 77.01, 0.759}, 
 {"ECU", "South America", "Ecuador", "2020-10-04", 141034., 683., 898.143, 
  11647., 50., 52.571, 7993.738, 38.712, 50.906, 660.146, 2.834, 2.98, 0.96, 
  "", "", "", "", "", "", "", "", 2461., 375275., 21.27, 0.139, 3540., 0.201, 
  0.254, 3.9, "people tested", "", "", "", "", "", "", "", "", "", 51.39, 
  1.764306*^7, 66.939, 28.1, 7.104, 4.458, 10581.936, 3.6, 140.448, 5.55, 2., 
  12.3, 80.635, 1.5, 77.01, 0.759}, {"ECU", "South America", "Ecuador", 
  "2020-10-05", 141339., 305., 910.571, 11681., 34., 57.286, 8011.025, 
  17.287, 51.611, 662.073, 1.927, 3.247, 0.97, "", "", "", "", "", "", "", 
  "", 1020., 376295., 21.328, 0.058, 3582., 0.203, 0.254, 3.9, 
  "people tested", "", "", "", "", "", "", "", "", "", 51.39, 1.764306*^7, 
  66.939, 28.1, 7.104, 4.458, 10581.936, 3.6, 140.448, 5.55, 2., 12.3, 
  80.635, 1.5, 77.01, 0.759}, {"ECU", "South America", "Ecuador", 
  "2020-10-06", 142056., 717., 901., 11702., 21., 55.714, 8051.665, 40.639, 
  51.068, 663.264, 1.19, 3.158, 0.97, "", "", "", "", "", "", "", "", 2576., 
  378871., 21.474, 0.146, 3467., 0.197, 0.26, 3.8, "people tested", "", "", 
  "", "", "", "", "", "", "", 51.39, 1.764306*^7, 66.939, 28.1, 7.104, 4.458, 
  10581.936, 3.6, 140.448, 5.55, 2., 12.3, 80.635, 1.5, 77.01, 0.759}, 
 {"ECU", "South America", "Ecuador", "2020-10-07", 143531., 1475., 926.286, 
  11743., 41., 55.429, 8135.267, 83.602, 52.501, 665.587, 2.324, 3.142, 0.97, 
  "", "", "", "", "", "", "", "", 5215., 384086., 21.77, 0.296, 3453., 0.196, 
  0.268, 3.7, "people tested", "", "", "", "", "", "", "", "", "", 51.39, 
  1.764306*^7, 66.939, 28.1, 7.104, 4.458, 10581.936, 3.6, 140.448, 5.55, 2., 
  12.3, 80.635, 1.5, 77.01, 0.759}, {"ECU", "South America", "Ecuador", 
  "2020-10-08", 145045., 1514., 923., 12141., 398., 101.143, 8221.08, 85.813, 
  52.315, 688.146, 22.558, 5.733, 0.97, "", "", "", "", "", "", "", "", 
  4780., 388866., 22.041, 0.271, 3409., 0.193, 0.271, 3.7, "people tested", 
  "", "", "", "", "", "", "", "", "", 51.39, 1.764306*^7, 66.939, 28.1, 
  7.104, 4.458, 10581.936, 3.6, 140.448, 5.55, 2., 12.3, 80.635, 1.5, 77.01, 
  0.759}, {"ECU", "South America", "Ecuador", "2020-10-09", 145848., 803., 
  902., 12175., 34., 97.143, 8266.593, 45.514, 51.125, 690.073, 1.927, 5.506, 
  0.97, "", "", "", "", "", "", "", "", 3768., 392634., 22.254, 0.214, 3298., 
  0.187, 0.273, 3.7, "people tested", "", "", "", "", "", "", "", "", "", 
  51.39, 1.764306*^7, 66.939, 28.1, 7.104, 4.458, 10581.936, 3.6, 140.448, 
  5.55, 2., 12.3, 80.635, 1.5, 77.01, 0.759}, 
 {"ECU", "South America", "Ecuador", "2020-10-10", 146828., 980., 925.286, 
  12188., 13., 84.429, 8322.139, 55.546, 52.445, 690.81, 0.737, 4.785, 0.97, 
  "", "", "", "", "", "", "", "", 5946., 398580., 22.591, 0.337, 3681., 
  0.209, 0.251, 4., "people tested", "", "", "", "", "", "", "", "", "", 
  51.39, 1.764306*^7, 66.939, 28.1, 7.104, 4.458, 10581.936, 3.6, 140.448, 
  5.55, 2., 12.3, 80.635, 1.5, 77.01, 0.759}, 
 {"ECU", "South America", "Ecuador", "2020-10-11", 147033., 205., 857., 
  12191., 3., 77.714, 8333.758, 11.619, 48.574, 690.98, 0.17, 4.405, 0.97, 
  "", "", "", "", "", "", "", "", 1041., 399621., 22.65, 0.059, 3478., 0.197, 
  0.246, 4.1, "people tested", "", "", "", "", "", "", "", "", "", 51.39, 
  1.764306*^7, 66.939, 28.1, 7.104, 4.458, 10581.936, 3.6, 140.448, 5.55, 2., 
  12.3, 80.635, 1.5, 77.01, 0.759}, {"ECU", "South America", "Ecuador", 
  "2020-10-12", 147315., 282., 853.714, 12218., 27., 76.714, 8349.742, 
  15.984, 48.388, 692.51, 1.53, 4.348, 0.98, "", "", "", "", "", "", "", "", 
  1001., 400622., 22.707, 0.057, 3475., 0.197, 0.246, 4.1, "people tested", 
  "", "", "", "", "", "", "", "", "", 51.39, 1.764306*^7, 66.939, 28.1, 
  7.104, 4.458, 10581.936, 3.6, 140.448, 5.55, 2., 12.3, 80.635, 1.5, 77.01, 
  0.759}, {"ECU", "South America", "Ecuador", "2020-10-13", 148171., 856., 
  873.571, 12235., 17., 76.143, 8398.26, 48.518, 49.514, 693.474, 0.964, 
  4.316, 0.99, "", "", "", "", "", "", "", "", 2780., 403402., 22.865, 0.158, 
  3504., 0.199, 0.249, 4., "people tested", "", "", "", "", "", "", "", "", 
  "", 51.39, 1.764306*^7, 66.939, 28.1, 7.104, 4.458, 10581.936, 3.6, 
  140.448, 5.55, 2., 12.3, 80.635, 1.5, 77.01, 0.759}, 
 {"ECU", "South America", "Ecuador", "2020-10-14", 149083., 912., 793.143, 
  12264., 29., 74.429, 8449.951, 51.692, 44.955, 695.118, 1.644, 4.219, 1., 
  "", "", "", "", "", "", "", "", 4493., 407895., 23.119, 0.255, 3401., 
  0.193, 0.233, 4.3, "people tested", "", "", "", "", "", "", "", "", "", 
  51.39, 1.764306*^7, 66.939, 28.1, 7.104, 4.458, 10581.936, 3.6, 140.448, 
  5.55, 2., 12.3, 80.635, 1.5, 77.01, 0.759}, 
 {"ECU", "South America", "Ecuador", "2020-10-15", 150360., 1277., 759.286, 
  12306., 42., 23.571, 8522.331, 72.38, 43.036, 697.498, 2.381, 1.336, 1.01, 
  "", "", "", "", "", "", "", "", 5167., 413062., 23.412, 0.293, 3457., 
  0.196, 0.22, 4.6, "people tested", "", "", "", "", "", "", "", "", "", 
  51.39, 1.764306*^7, 66.939, 28.1, 7.104, 4.458, 10581.936, 3.6, 140.448, 
  5.55, 2., 12.3, 80.635, 1.5, 77.01, 0.759}, 
 {"ECU", "South America", "Ecuador", "2020-10-16", 151659., 1299., 830.143, 
  12357., 51., 26., 8595.958, 73.627, 47.052, 700.389, 2.891, 1.474, 1.02, 
  "", "", "", "", "", "", "", "", 4556., 417618., 23.67, 0.258, 3569., 0.202, 
  0.233, 4.3, "people tested", "", "", "", "", "", "", "", "", "", 51.39, 
  1.764306*^7, 66.939, 28.1, 7.104, 4.458, 10581.936, 3.6, 140.448, 5.55, 2., 
  12.3, 80.635, 1.5, 77.01, 0.759}, {"ECU", "South America", "Ecuador", 
  "2020-10-17", 152422., 763., 799.143, 12375., 18., 26.714, 8639.204, 
  43.246, 45.295, 701.409, 1.02, 1.514, 1.02, "", "", "", "", "", "", "", "", 
  2900., 420518., 23.835, 0.164, 3134., 0.178, 0.255, 3.9, "people tested", 
  "", "", "", "", "", "", "", "", "", 52.78, 1.764306*^7, 66.939, 28.1, 
  7.104, 4.458, 10581.936, 3.6, 140.448, 5.55, 2., 12.3, 80.635, 1.5, 77.01, 
  0.759}, {"ECU", "South America", "Ecuador", "2020-10-18", 153289., 867., 
  893.714, 12387., 12., 28., 8688.345, 49.141, 50.655, 702.089, 0.68, 1.587, 
  1.03, "", "", "", "", "", "", "", "", 4357., 424875., 24.082, 0.247, 3608., 
  0.204, 0.248, 4., "people tested", "", "", "", "", "", "", "", "", "", 
  52.78, 1.764306*^7, 66.939, 28.1, 7.104, 4.458, 10581.936, 3.6, 140.448, 
  5.55, 2., 12.3, 80.635, 1.5, 77.01, 0.759}, 
 {"ECU", "South America", "Ecuador", "2020-10-19", 153423., 134., 872.571, 
  12395., 8., 25.286, 8695.941, 7.595, 49.457, 702.543, 0.453, 1.433, 1.04, 
  "", "", "", "", "", "", "", "", 566., 425441., 24.114, 0.032, 3546., 0.201, 
  0.246, 4.1, "people tested", "", "", "", "", "", "", "", "", "", 52.78, 
  1.764306*^7, 66.939, 28.1, 7.104, 4.458, 10581.936, 3.6, 140.448, 5.55, 2., 
  12.3, 80.635, 1.5, 77.01, 0.759}, {"ECU", "South America", "Ecuador", 
  "2020-10-20", 154115., 692., 849.143, 12404., 9., 24.143, 8735.163, 39.222, 
  48.129, 703.053, 0.51, 1.368, 1.05, "", "", "", "", "", "", "", "", 2131., 
  427572., 24.235, 0.121, 3453., 0.196, 0.246, 4.1, "people tested", "", "", 
  "", "", "", "", "", "", "", 52.78, 1.764306*^7, 66.939, 28.1, 7.104, 4.458, 
  10581.936, 3.6, 140.448, 5.55, 2., 12.3, 80.635, 1.5, 77.01, 0.759}, 
 {"ECU", "South America", "Ecuador", "2020-10-21", 155625., 1510., 934.571, 
  12453., 49., 27., 8820.749, 85.586, 52.971, 705.83, 2.777, 1.53, 1.06, "", 
  "", "", "", "", "", "", "", 6148., 433720., 24.583, 0.348, 3689., 0.209, 
  0.253, 3.9, "people tested", "", "", "", "", "", "", "", "", "", 52.78, 
  1.764306*^7, 66.939, 28.1, 7.104, 4.458, 10581.936, 3.6, 140.448, 5.55, 2., 
  12.3, 80.635, 1.5, 77.01, 0.759}, {"ECU", "South America", "Ecuador", 
  "2020-10-22", 156451., 826., 870.143, 12500., 47., 27.714, 8867.566, 
  46.817, 49.319, 708.494, 2.664, 1.571, 1.06, "", "", "", "", "", "", "", 
  "", 4673., 438393., 24.848, 0.265, 3619., 0.205, 0.24, 4.2, 
  "people tested", "", "", "", "", "", "", "", "", "", 52.78, 1.764306*^7, 
  66.939, 28.1, 7.104, 4.458, 10581.936, 3.6, 140.448, 5.55, 2., 12.3, 
  80.635, 1.5, 77.01, 0.759}, {"ECU", "South America", "Ecuador", 
  "2020-10-23", 158270., 1819., 944.429, 12528., 28., 24.429, 8970.666, 
  103.1, 53.53, 710.081, 1.587, 1.385, 1.07, "", "", "", "", "", "", "", "", 
  9421., 447814., 25.382, 0.534, 4314., 0.245, 0.219, 4.6, "people tested", 
  "", "", "", "", "", "", "", "", "", 52.78, 1.764306*^7, 66.939, 28.1, 
  7.104, 4.458, 10581.936, 3.6, 140.448, 5.55, 2., 12.3, 80.635, 1.5, 77.01, 
  0.759}, {"ECU", "South America", "Ecuador", "2020-10-24", 159614., 1344., 
  1027.429, 12542., 14., 23.857, 9046.843, 76.177, 58.234, 710.874, 0.794, 
  1.352, 1.07, "", "", "", "", "", "", "", "", 7363., 455177., 25.799, 0.417, 
  4951., 0.281, 0.208, 4.8, "people tested", "", "", "", "", "", "", "", "", 
  "", 52.78, 1.764306*^7, 66.939, 28.1, 7.104, 4.458, 10581.936, 3.6, 
  140.448, 5.55, 2., 12.3, 80.635, 1.5, 77.01, 0.759}, 
 {"ECU", "South America", "Ecuador", "2020-10-25", 161635., 2021., 1192.286, 
  12553., 11., 23.714, 9161.393, 114.549, 67.578, 711.498, 0.623, 1.344, 
  1.07, "", "", "", "", "", "", "", "", 10124., 465301., 26.373, 0.574, 
  5775., 0.327, 0.206, 4.8, "people tested", "", "", "", "", "", "", "", "", 
  "", 52.78, 1.764306*^7, 66.939, 28.1, 7.104, 4.458, 10581.936, 3.6, 
  140.448, 5.55, 2., 12.3, 80.635, 1.5, 77.01, 0.759}, 
 {"ECU", "South America", "Ecuador", "2020-10-26", 162178., 543., 1250.714, 
  12573., 20., 25.429, 9192.17, 30.777, 70.89, 712.631, 1.134, 1.441, 1.06, 
  "", "", "", "", "", "", "", "", 1421., 466722., 26.454, 0.081, 5897., 
  0.334, 0.212, 4.7, "people tested", "", "", "", "", "", "", "", "", "", 
  52.78, 1.764306*^7, 66.939, 28.1, 7.104, 4.458, 10581.936, 3.6, 140.448, 
  5.55, 2., 12.3, 80.635, 1.5, 77.01, 0.759}, 
 {"ECU", "South America", "Ecuador", "2020-10-27", 163192., 1014., 1296.714, 
  12588., 15., 26.286, 9249.643, 57.473, 73.497, 713.482, 0.85, 1.49, 1.04, 
  "", "", "", "", "", "", "", "", 4557., 471279., 26.712, 0.258, 6244., 
  0.354, 0.208, 4.8, "people tested", "", "", "", "", "", "", "", "", "", 
  52.78, 1.764306*^7, 66.939, 28.1, 7.104, 4.458, 10581.936, 3.6, 140.448, 
  5.55, 2., 12.3, 80.635, 1.5, 77.01, 0.759}, 
 {"ECU", "South America", "Ecuador", "2020-10-28", 164908., 1716., 1326.143, 
  12608., 20., 22.143, 9346.905, 97.262, 75.165, 714.615, 1.134, 1.255, 1.02, 
  "", "", "", "", "", "", "", "", 6215., 477494., 27.064, 0.352, 6253., 
  0.354, 0.212, 4.7, "people tested", "", "", "", "", "", "", "", "", "", 
  52.78, 1.764306*^7, 66.939, 28.1, 7.104, 4.458, 10581.936, 3.6, 140.448, 
  5.55, 2., 12.3, 80.635, 1.5, 77.01, 0.759}, 
 {"ECU", "South America", "Ecuador", "2020-10-29", 166302., 1394., 1407.286, 
  12622., 14., 17.429, 9425.916, 79.011, 79.764, 715.409, 0.794, 0.988, 1., 
  "", "", "", "", "", "", "", "", 6957., 484451., 27.458, 0.394, 6580., 
  0.373, 0.214, 4.7, "people tested", "", "", "", "", "", "", "", "", "", 
  52.78, 1.764306*^7, 66.939, 28.1, 7.104, 4.458, 10581.936, 3.6, 140.448, 
  5.55, 2., 12.3, 80.635, 1.5, 77.01, 0.759}, 
 {"ECU", "South America", "Ecuador", "2020-10-30", 167147., 845., 1268.143, 
  12632., 10., 14.857, 9473.81, 47.894, 71.878, 715.976, 0.567, 0.842, 0.98, 
  "", "", "", "", "", "", "", "", 3446., 487897., 27.654, 0.195, 5726., 
  0.325, 0.221, 4.5, "people tested", "", "", "", "", "", "", "", "", "", 
  52.78, 1.764306*^7, 66.939, 28.1, 7.104, 4.458, 10581.936, 3.6, 140.448, 
  5.55, 2., 12.3, 80.635, 1.5, 77.01, 0.759}, 
 {"ECU", "South America", "Ecuador", "2020-10-31", 168192., 1045., 1225.429, 
  12670., 38., 18.286, 9533.04, 59.23, 69.457, 718.129, 2.154, 1.036, 0.97, 
  "", "", "", "", "", "", "", "", 5435., 493332., 27.962, 0.308, 5451., 
  0.309, 0.225, 4.4, "people tested", "", "", "", "", "", "", "", "", "", 
  52.78, 1.764306*^7, 66.939, 28.1, 7.104, 4.458, 10581.936, 3.6, 140.448, 
  5.55, 2., 12.3, 80.635, 1.5, 77.01, 0.759}, 
 {"ECU", "South America", "Ecuador", "2020-11-01", 169194., 1002., 1079.857, 
  12684., 14., 18.714, 9589.833, 56.793, 61.206, 718.923, 0.794, 1.061, 0.96, 
  "", "", "", "", "", "", "", "", 3751., 497083., 28.174, 0.213, 4540., 
  0.257, 0.238, 4.2, "people tested", "", "", "", "", "", "", "", "", "", 
  52.78, 1.764306*^7, 66.939, 28.1, 7.104, 4.458, 10581.936, 3.6, 140.448, 
  5.55, 2., 12.3, 80.635, 1.5, 77.01, 0.759}, 
 {"ECU", "South America", "Ecuador", "2020-11-02", 169562., 368., 1054.857, 
  12692., 8., 17., 9610.691, 20.858, 59.789, 719.376, 0.453, 0.964, 0.95, "", 
  "", "", "", "", "", "", "", 1328., 498411., 28.25, 0.075, 4527., 0.257, 
  0.233, 4.3, "people tested", "", "", "", "", "", "", "", "", "", 52.78, 
  1.764306*^7, 66.939, 28.1, 7.104, 4.458, 10581.936, 3.6, 140.448, 5.55, 2., 
  12.3, 80.635, 1.5, 77.01, 0.759}, {"ECU", "South America", "Ecuador", 
  "2020-11-03", 170110., 548., 988.286, 12698., 6., 15.714, 9641.751, 31.06, 
  56.016, 719.716, 0.34, 0.891, 0.95, "", "", "", "", "", "", "", "", 1820., 
  500231., 28.353, 0.103, 4136., 0.234, 0.239, 4.2, "people tested", "", "", 
  "", "", "", "", "", "", "", 52.78, 1.764306*^7, 66.939, 28.1, 7.104, 4.458, 
  10581.936, 3.6, 140.448, 5.55, 2., 12.3, 80.635, 1.5, 77.01, 0.759}, 
 {"ECU", "South America", "Ecuador", "2020-11-04", 171433., 1323., 932.143, 
  12704., 6., 13.714, 9716.738, 74.987, 52.833, 720.056, 0.34, 0.777, 0.94, 
  "", "", "", "", "", "", "", "", 5308., 505539., 28.654, 0.301, 4006., 
  0.227, 0.233, 4.3, "people tested", "", "", "", "", "", "", "", "", "", 
  52.78, 1.764306*^7, 66.939, 28.1, 7.104, 4.458, 10581.936, 3.6, 140.448, 
  5.55, 2., 12.3, 80.635, 1.5, 77.01, 0.759}, 
 {"ECU", "South America", "Ecuador", "2020-11-05", 171783., 350., 783., 
  12730., 26., 15.429, 9736.576, 19.838, 44.38, 721.53, 1.474, 0.874, 0.93, 
  "", "", "", "", "", "", "", "", 2675., 508214., 28.805, 0.152, 3395., 
  0.192, 0.231, 4.3, "people tested", "", "", "", "", "", "", "", "", "", 
  52.78, 1.764306*^7, 66.939, 28.1, 7.104, 4.458, 10581.936, 3.6, 140.448, 
  5.55, 2., 12.3, 80.635, 1.5, 77.01, 0.759}, 
 {"ECU", "South America", "Ecuador", "2020-11-06", 172508., 725., 765.857, 
  12761., 31., 18.429, 9777.669, 41.093, 43.408, 723.287, 1.757, 1.045, 0.94, 
  "", "", "", "", "", "", "", "", 4363., 512577., 29.053, 0.247, 3526., 0.2, 
  0.217, 4.6, "people tested", "", "", "", "", "", "", "", "", "", 52.78, 
  1.764306*^7, 66.939, 28.1, 7.104, 4.458, 10581.936, 3.6, 140.448, 5.55, 2., 
  12.3, 80.635, 1.5, 77.01, 0.759}, {"ECU", "South America", "Ecuador", 
  "2020-11-07", 173486., 978., 756.286, 12815., 54., 20.714, 9833.102, 
  55.433, 42.866, 726.348, 3.061, 1.174, 0.94, "", "", "", "", "", "", "", 
  "", 4104., 516681., 29.285, 0.233, 3336., 0.189, 0.227, 4.4, 
  "people tested", "", "", "", "", "", "", "", "", "", 52.78, 1.764306*^7, 
  66.939, 28.1, 7.104, 4.458, 10581.936, 3.6, 140.448, 5.55, 2., 12.3, 
  80.635, 1.5, 77.01, 0.759}, {"ECU", "South America", "Ecuador", 
  "2020-11-08", 174907., 1421., 816.143, 12830., 15., 20.857, 9913.643, 
  80.542, 46.259, 727.198, 0.85, 1.182, 0.95, "", "", "", "", "", "", "", "", 
  6742., 523423., 29.667, 0.382, 3763., 0.213, 0.217, 4.6, "people tested", 
  "", "", "", "", "", "", "", "", "", 52.78, 1.764306*^7, 66.939, 28.1, 
  7.104, 4.458, 10581.936, 3.6, 140.448, 5.55, 2., 12.3, 80.635, 1.5, 77.01, 
  0.759}, {"ECU", "South America", "Ecuador", "2020-11-09", 175269., 362., 
  815.286, 12839., 9., 21., 9934.161, 20.518, 46.21, 727.708, 0.51, 1.19, 
  0.95, "", "", "", "", "", "", "", "", 1556., 524979., 29.756, 0.088, 3795., 
  0.215, 0.215, 4.7, "people tested", "", "", "", "", "", "", "", "", "", 
  52.78, 1.764306*^7, 66.939, 28.1, 7.104, 4.458, 10581.936, 3.6, 140.448, 
  5.55, 2., 12.3, 80.635, 1.5, 77.01, 0.759}, 
 {"ECU", "South America", "Ecuador", "2020-11-10", 175711., 442., 800.143, 
  12849., 10., 21.571, 9959.213, 25.052, 45.352, 728.275, 0.567, 1.223, 0.95, 
  "", "", "", "", "", "", "", "", 1950., 526929., 29.866, 0.111, 3814., 
  0.216, 0.21, 4.8, "people tested", "", "", "", "", "", "", "", "", "", 
  52.78, 1.764306*^7, 66.939, 28.1, 7.104, 4.458, 10581.936, 3.6, 140.448, 
  5.55, 2., 12.3, 80.635, 1.5, 77.01, 0.759}, 
 {"ECU", "South America", "Ecuador", "2020-11-11", 176630., 919., 742.429, 
  12920., 71., 30.857, 10011.302, 52.088, 42.08, 732.299, 4.024, 1.749, 0.95, 
  "", "", "", "", "", "", "", "", 4173., 531102., 30.103, 0.237, 3652., 
  0.207, 0.203, 4.9, "people tested", "", "", "", "", "", "", "", "", "", 
  52.78, 1.764306*^7, 66.939, 28.1, 7.104, 4.458, 10581.936, 3.6, 140.448, 
  5.55, 2., 12.3, 80.635, 1.5, 77.01, 0.759}, 
 {"ECU", "South America", "Ecuador", "2020-11-12", 177513., 883., 818.571, 
  12946., 26., 30.857, 10061.35, 50.048, 46.396, 733.773, 1.474, 1.749, 0.95, 
  "", "", "", "", "", "", "", "", 3401., 534503., 30.295, 0.193, 3756., 
  0.213, 0.218, 4.6, "people tested", "", "", "", "", "", "", "", "", "", 
  52.78, 1.764306*^7, 66.939, 28.1, 7.104, 4.458, 10581.936, 3.6, 140.448, 
  5.55, 2., 12.3, 80.635, 1.5, 77.01, 0.759}, 
 {"ECU", "South America", "Ecuador", "2020-11-13", 178674., 1161., 880.857, 
  12977., 31., 30.857, 10127.155, 65.805, 49.927, 735.53, 1.757, 1.749, 0.96, 
  "", "", "", "", "", "", "", "", 4586., 539089., 30.555, 0.26, 3787., 0.215, 
  0.233, 4.3, "people tested", "", "", "", "", "", "", "", "", "", 52.78, 
  1.764306*^7, 66.939, 28.1, 7.104, 4.458, 10581.936, 3.6, 140.448, 5.55, 2., 
  12.3, 80.635, 1.5, 77.01, 0.759}, {"ECU", "South America", "Ecuador", 
  "2020-11-14", 179627., 953., 877.286, 12997., 20., 26., 10181.17, 54.016, 
  49.724, 736.664, 1.134, 1.474, 0.96, "", "", "", "", "", "", "", "", 4385., 
  543474., 30.804, 0.249, 3828., 0.217, 0.229, 4.4, "people tested", "", "", 
  "", "", "", "", "", "", "", 52.78, 1.764306*^7, 66.939, 28.1, 7.104, 4.458, 
  10581.936, 3.6, 140.448, 5.55, 2., 12.3, 80.635, 1.5, 77.01, 0.759}, 
 {"ECU", "South America", "Ecuador", "2020-11-15", 180295., 668., 769.714, 
  13008., 11., 25.429, 10219.032, 37.862, 43.627, 737.287, 0.623, 1.441, 
  0.96, "", "", "", "", "", "", "", "", 3145., 546619., 30.982, 0.178, 3314., 
  0.188, 0.232, 4.3, "people tested", "", "", "", "", "", "", "", "", "", 
  52.78, 1.764306*^7, 66.939, 28.1, 7.104, 4.458, 10581.936, 3.6, 140.448, 
  5.55, 2., 12.3, 80.635, 1.5, 77.01, 0.759}, 
 {"ECU", "South America", "Ecuador", "2020-11-16", 180676., 381., 772.429, 
  13016., 8., 25.286, 10240.627, 21.595, 43.781, 737.741, 0.453, 1.433, 0.96, 
  "", "", "", "", "", "", "", "", 1376., 547995., 31.06, 0.078, 3288., 0.186, 
  0.235, 4.3, "people tested", "", "", "", "", "", "", "", "", "", 52.78, 
  1.764306*^7, 66.939, 28.1, 7.104, 4.458, 10581.936, 3.6, 140.448, 5.55, 2., 
  12.3, 80.635, 1.5, 77.01, 0.759}, {"ECU", "South America", "Ecuador", 
  "2020-11-17", 181104., 428., 770.429, 13025., 9., 25.143, 10264.886, 
  24.259, 43.668, 738.251, 0.51, 1.425, 0.96, "", "", "", "", "", "", "", "", 
  2026., 550021., 31.175, 0.115, 3299., 0.187, 0.234, 4.3, "people tested", 
  "", "", "", "", "", "", "", "", "", 52.78, 1.764306*^7, 66.939, 28.1, 
  7.104, 4.458, 10581.936, 3.6, 140.448, 5.55, 2., 12.3, 80.635, 1.5, 77.01, 
  0.759}, {"ECU", "South America", "Ecuador", "2020-11-18", 182250., 1146., 
  802.857, 13052., 27., 18.857, 10329.841, 64.955, 45.506, 739.781, 1.53, 
  1.069, 0.97, "", "", "", "", "", "", "", "", 4863., 554884., 31.451, 0.276, 
  3397., 0.193, 0.236, 4.2, "people tested", "", "", "", "", "", "", "", "", 
  "", 52.78, 1.764306*^7, 66.939, 28.1, 7.104, 4.458, 10581.936, 3.6, 
  140.448, 5.55, 2., 12.3, 80.635, 1.5, 77.01, 0.759}, 
 {"ECU", "South America", "Ecuador", "2020-11-19", 183246., 996., 819., 
  13073., 21., 18.143, 10386.294, 56.453, 46.421, 740.971, 1.19, 1.028, 0.97, 
  "", "", "", "", "", "", "", "", 5020., 559904., 31.735, 0.285, 3629., 
  0.206, 0.226, 4.4, "people tested", "", "", "", "", "", "", "", "", "", 
  52.78, 1.764306*^7, 66.939, 28.1, 7.104, 4.458, 10581.936, 3.6, 140.448, 
  5.55, 2., 12.3, 80.635, 1.5, 77.01, 0.759}, 
 {"ECU", "South America", "Ecuador", "2020-11-20", 183840., 594., 738., 
  13095., 22., 16.857, 10419.961, 33.668, 41.829, 742.218, 1.247, 0.955, 
  0.97, "", "", "", "", "", "", "", "", 3702., 563606., 31.945, 0.21, 3502., 
  0.198, 0.211, 4.7, "people tested", "", "", "", "", "", "", "", "", "", 
  52.78, 1.764306*^7, 66.939, 28.1, 7.104, 4.458, 10581.936, 3.6, 140.448, 
  5.55, 2., 12.3, 80.635, 1.5, 77.01, 0.759}, 
 {"ECU", "South America", "Ecuador", "2020-11-21", 184876., 1036., 749.857, 
  13139., 44., 20.286, 10478.681, 58.72, 42.502, 744.712, 2.494, 1.15, 0.98, 
  "", "", "", "", "", "", "", "", 4985., 568591., 32.227, 0.283, 3588., 
  0.203, 0.209, 4.8, "people tested", "", "", "", "", "", "", "", "", "", 
  52.78, 1.764306*^7, 66.939, 28.1, 7.104, 4.458, 10581.936, 3.6, 140.448, 
  5.55, 2., 12.3, 80.635, 1.5, 77.01, 0.759}, 
 {"ECU", "South America", "Ecuador", "2020-11-22", 185643., 767., 764., 
  13201., 62., 27.571, 10522.154, 43.473, 43.303, 748.226, 3.514, 1.563, 
  0.99, "", "", "", "", "", "", "", "", 6437., 575028., 32.592, 0.365, 4058., 
  0.23, 0.188, 5.3, "people tested", "", "", "", "", "", "", "", "", "", 
  52.78, 1.764306*^7, 66.939, 28.1, 7.104, 4.458, 10581.936, 3.6, 140.448, 
  5.55, 2., 12.3, 80.635, 1.5, 77.01, 0.759}, 
 {"ECU", "South America", "Ecuador", "2020-11-23", 185944., 301., 752.571, 
  13225., 24., 29.857, 10539.215, 17.061, 42.655, 749.587, 1.36, 1.692, 0.99, 
  "", "", "", "", "", "", "", "", 2049., 577077., 32.708, 0.116, 4155., 
  0.236, 0.181, 5.5, "people tested", "", "", "", "", "", "", "", "", "", 
  52.78, 1.764306*^7, 66.939, 28.1, 7.104, 4.458, 10581.936, 3.6, 140.448, 
  5.55, 2., 12.3, 80.635, 1.5, 77.01, 0.759}, 
 {"ECU", "South America", "Ecuador", "2020-11-24", 186436., 492., 761.714, 
  13264., 39., 34.143, 10567.101, 27.886, 43.174, 751.797, 2.211, 1.935, 1., 
  "", "", "", "", "", "", "", "", 2700., 579777., 32.861, 0.153, 4251., 
  0.241, 0.179, 5.6, "people tested", "", "", "", "", "", "", "", "", "", 
  52.78, 1.764306*^7, 66.939, 28.1, 7.104, 4.458, 10581.936, 3.6, 140.448, 
  5.55, 2., 12.3, 80.635, 1.5, 77.01, 0.759}, 
 {"ECU", "South America", "Ecuador", "2020-11-25", 187230., 794., 711.429, 
  13288., 24., 33.714, 10612.105, 45.004, 40.323, 753.157, 1.36, 1.911, 1., 
  "", "", "", "", "", "", "", "", 3423., 583200., 33.055, 0.194, 4045., 
  0.229, 0.176, 5.7, "people tested", "", "", "", "", "", "", "", "", "", 
  52.78, 1.764306*^7, 66.939, 28.1, 7.104, 4.458, 10581.936, 3.6, 140.448, 
  5.55, 2., 12.3, 80.635, 1.5, 77.01, 0.759}, 
 {"ECU", "South America", "Ecuador", "2020-11-26", 188138., 908., 698.857, 
  13316., 28., 34.714, 10663.57, 51.465, 39.611, 754.744, 1.587, 1.968, 1.01, 
  "", "", "", "", "", "", "", "", 5559., 588759., 33.371, 0.315, 4122., 
  0.234, 0.17, 5.9, "people tested", "", "", "", "", "", "", "", "", "", 
  52.78, 1.764306*^7, 66.939, 28.1, 7.104, 4.458, 10581.936, 3.6, 140.448, 
  5.55, 2., 12.3, 80.635, 1.5, 77.01, 0.759}, 
 {"ECU", "South America", "Ecuador", "2020-11-27", 189534., 1396., 813.429, 
  13358., 42., 37.571, 10742.694, 79.125, 46.105, 757.125, 2.381, 2.13, 1.02, 
  "", "", "", "", "", "", "", "", 5366., 594125., 33.675, 0.304, 4360., 
  0.247, 0.187, 5.4, "people tested", "", "", "", "", "", "", "", "", "", 
  52.78, 1.764306*^7, 66.939, 28.1, 7.104, 4.458, 10581.936, 3.6, 140.448, 
  5.55, 2., 12.3, 80.635, 1.5, 77.01, 0.759}, 
 {"ECU", "South America", "Ecuador", "2020-11-28", 190909., 1375., 861.857, 
  13371., 13., 33.143, 10820.629, 77.934, 48.85, 757.862, 0.737, 1.879, 1.03, 
  "", "", "", "", "", "", "", "", 6588., 600713., 34.048, 0.373, 4589., 0.26, 
  0.188, 5.3, "people tested", "", "", "", "", "", "", "", "", "", 52.78, 
  1.764306*^7, 66.939, 28.1, 7.104, 4.458, 10581.936, 3.6, 140.448, 5.55, 2., 
  12.3, 80.635, 1.5, 77.01, 0.759}, {"ECU", "South America", "Ecuador", 
  "2020-11-29", 192117., 1208., 924.857, 13423., 52., 31.714, 10889.097, 
  68.469, 52.42, 760.809, 2.947, 1.798, 1.02, "", "", "", "", "", "", "", "", 
  5302., 606015., 34.349, 0.301, 4427., 0.251, 0.209, 4.8, "people tested", 
  "", "", "", "", "", "", "", "", "", 52.78, 1.764306*^7, 66.939, 28.1, 
  7.104, 4.458, 10581.936, 3.6, 140.448, 5.55, 2., 12.3, 80.635, 1.5, 77.01, 
  0.759}, {"ECU", "South America", "Ecuador", "2020-11-30", 192685., 568., 
  963., 13461., 38., 33.714, 10921.291, 32.194, 54.582, 762.963, 2.154, 
  1.911, 1.01, "", "", "", "", "", "", "", "", 2927., 608942., 34.515, 0.166, 
  4552., 0.258, 0.212, 4.7, "people tested", "", "", "", "", "", "", "", "", 
  "", 52.78, 1.764306*^7, 66.939, 28.1, 7.104, 4.458, 10581.936, 3.6, 
  140.448, 5.55, 2., 12.3, 80.635, 1.5, 77.01, 0.759}, 
 {"ECU", "South America", "Ecuador", "2020-12-01", 193673., 988., 1033.857, 
  13501., 40., 33.857, 10977.291, 55.999, 58.599, 765.23, 2.267, 1.919, 1., 
  "", "", "", "", "", "", "", "", 4769., 613711., 34.785, 0.27, 4848., 0.275, 
  0.213, 4.7, "people tested", "", "", "", "", "", "", "", "", "", 55.56, 
  1.764306*^7, 66.939, 28.1, 7.104, 4.458, 10581.936, 3.6, 140.448, 5.55, 2., 
  12.3, 80.635, 1.5, 77.01, 0.759}, {"ECU", "South America", "Ecuador", 
  "2020-12-02", 194876., 1203., 1092.286, 13562., 61., 39.143, 11045.476, 
  68.185, 61.91, 768.688, 3.457, 2.219, 0.98, "", "", "", "", "", "", "", "", 
  4438., 618149., 35.036, 0.252, 4993., 0.283, 0.219, 4.6, "people tested", 
  "", "", "", "", "", "", "", "", "", 55.56, 1.764306*^7, 66.939, 28.1, 
  7.104, 4.458, 10581.936, 3.6, 140.448, 5.55, 2., 12.3, 80.635, 1.5, 77.01, 
  0.759}, {"ECU", "South America", "Ecuador", "2020-12-03", 195884., 1008., 
  1106.571, 13612., 50., 42.286, 11102.609, 57.133, 62.72, 771.521, 2.834, 
  2.397, 0.96, "", "", "", "", "", "", "", "", 3805., 621954., 35.252, 0.216, 
  4742., 0.269, 0.233, 4.3, "people tested", "", "", "", "", "", "", "", "", 
  "", 55.56, 1.764306*^7, 66.939, 28.1, 7.104, 4.458, 10581.936, 3.6, 
  140.448, 5.55, 2., 12.3, 80.635, 1.5, 77.01, 0.759}, 
 {"ECU", "South America", "Ecuador", "2020-12-04", 196482., 598., 992.571, 
  13696., 84., 48.286, 11136.504, 33.894, 56.258, 776.283, 4.761, 2.737, 
  0.95, "", "", "", "", "", "", "", "", 4190., 626144., 35.49, 0.237, 4574., 
  0.259, 0.217, 4.6, "people tested", "", "", "", "", "", "", "", "", "", 
  55.56, 1.764306*^7, 66.939, 28.1, 7.104, 4.458, 10581.936, 3.6, 140.448, 
  5.55, 2., 12.3, 80.635, 1.5, 77.01, 0.759}, 
 {"ECU", "South America", "Ecuador", "2020-12-05", 197391., 909., 926., 
  13756., 60., 55., 11188.025, 51.522, 52.485, 779.683, 3.401, 3.117, 0.94, 
  "", "", "", "", "", "", "", "", 3507., 629651., 35.688, 0.199, 4134., 
  0.234, 0.224, 4.5, "people tested", "", "", "", "", "", "", "", "", "", 
  55.56, 1.764306*^7, 66.939, 28.1, 7.104, 4.458, 10581.936, 3.6, 140.448, 
  5.55, 2., 12.3, 80.635, 1.5, 77.01, 0.759}, 
 {"ECU", "South America", "Ecuador", "2020-12-06", 197998., 607., 840.143, 
  13778., 22., 50.714, 11222.43, 34.404, 47.619, 780.93, 1.247, 2.874, 0.93, 
  "", "", "", "", "", "", "", "", 3325., 632976., 35.877, 0.188, 3852., 
  0.218, 0.218, 4.6, "people tested", "", "", "", "", "", "", "", "", "", 
  55.56, 1.764306*^7, 66.939, 28.1, 7.104, 4.458, 10581.936, 3.6, 140.448, 
  5.55, 2., 12.3, 80.635, 1.5, 77.01, 0.759}, 
 {"ECU", "South America", "Ecuador", "2020-12-07", 198244., 246., 794.143, 
  13780., 2., 45.571, 11236.373, 13.943, 45.012, 781.044, 0.113, 2.583, 0.93, 
  "", "", "", "", "", "", "", "", 730., 633706., 35.918, 0.041, 3538., 0.201, 
  0.224, 4.5, "people tested", "", "", "", "", "", "", "", "", "", 55.56, 
  1.764306*^7, 66.939, 28.1, 7.104, 4.458, 10581.936, 3.6, 140.448, 5.55, 2., 
  12.3, 80.635, 1.5, 77.01, 0.759}, {"ECU", "South America", "Ecuador", 
  "2020-12-08", 198752., 508., 725.571, 13794., 14., 41.857, 11265.166, 
  28.793, 41.125, 781.837, 0.794, 2.372, 0.92, "", "", "", "", "", "", "", 
  "", 1526., 635232., 36.005, 0.086, 3074., 0.174, 0.236, 4.2, 
  "people tested", "", "", "", "", "", "", "", "", "", 55.56, 1.764306*^7, 
  66.939, 28.1, 7.104, 4.458, 10581.936, 3.6, 140.448, 5.55, 2., 12.3, 
  80.635, 1.5, 77.01, 0.759}, {"ECU", "South America", "Ecuador", 
  "2020-12-09", 199228., 476., 621.714, 13814., 20., 36., 11292.145, 26.979, 
  35.238, 782.971, 1.134, 2.04, 0.92, "", "", "", "", "", "", "", "", 2314., 
  637546., 36.136, 0.131, 2771., 0.157, 0.224, 4.5, "people tested", "", "", 
  "", "", "", "", "", "", "", 55.56, 1.764306*^7, 66.939, 28.1, 7.104, 4.458, 
  10581.936, 3.6, 140.448, 5.55, 2., 12.3, 80.635, 1.5, 77.01, 0.759}, 
 {"ECU", "South America", "Ecuador", "2020-12-10", 200379., 1151., 642.143, 
  13850., 36., 34., 11357.384, 65.238, 36.396, 785.011, 2.04, 1.927, 0.92, 
  "", "", "", "", "", "", "", "", 4975., 642521., 36.418, 0.282, 2938., 
  0.167, 0.219, 4.6, "people tested", "", "", "", "", "", "", "", "", "", 
  55.56, 1.764306*^7, 66.939, 28.1, 7.104, 4.458, 10581.936, 3.6, 140.448, 
  5.55, 2., 12.3, 80.635, 1.5, 77.01, 0.759}, 
 {"ECU", "South America", "Ecuador", "2020-12-11", 200765., 386., 611.857, 
  13858., 8., 23.143, 11379.262, 21.878, 34.68, 785.465, 0.453, 1.312, 0.92, 
  "", "", "", "", "", "", "", "", 1782., 644303., 36.519, 0.101, 2594., 
  0.147, 0.236, 4.2, "people tested", "", "", "", "", "", "", "", "", "", 
  55.56, 1.764306*^7, 66.939, 28.1, 7.104, 4.458, 10581.936, 3.6, 140.448, 
  5.55, 2., 12.3, 80.635, 1.5, 77.01, 0.759}, 
 {"ECU", "South America", "Ecuador", "2020-12-12", 201524., 759., 590.429, 
  13874., 16., 16.857, 11422.282, 43.02, 33.465, 786.372, 0.907, 0.955, 0.92, 
  "", "", "", "", "", "", "", "", 3124., 647427., 36.696, 0.177, 2539., 
  0.144, 0.233, 4.3, "people tested", "", "", "", "", "", "", "", "", "", 
  55.56, 1.764306*^7, 66.939, 28.1, 7.104, 4.458, 10581.936, 3.6, 140.448, 
  5.55, 2., 12.3, 80.635, 1.5, 77.01, 0.759}, 
 {"ECU", "South America", "Ecuador", "2020-12-13", 202110., 586., 587.429, 
  13875., 1., 13.857, 11455.496, 33.214, 33.295, 786.428, 0.057, 0.785, 0.93, 
  "", "", "", "", "", "", "", "", 3112., 650539., 36.872, 0.176, 2509., 
  0.142, 0.234, 4.3, "people tested", "", "", "", "", "", "", "", "", "", 
  55.56, 1.764306*^7, 66.939, 28.1, 7.104, 4.458, 10581.936, 3.6, 140.448, 
  5.55, 2., 12.3, 80.635, 1.5, 77.01, 0.759}, 
 {"ECU", "South America", "Ecuador", "2020-12-14", 202180., 70., 562.286, 
  13875., 0., 13.571, 11459.463, 3.968, 31.87, 786.428, 0., 0.769, 0.94, "", 
  "", "", "", "", "", "", "", 569., 651108., 36.904, 0.032, 2486., 0.141, 
  0.226, 4.4, "people tested", "", "", "", "", "", "", "", "", "", 55.56, 
  1.764306*^7, 66.939, 28.1, 7.104, 4.458, 10581.936, 3.6, 140.448, 5.55, 2., 
  12.3, 80.635, 1.5, 77.01, 0.759}, {"ECU", "South America", "Ecuador", 
  "2020-12-15", 202356., 176., 514.857, 13896., 21., 14.571, 11469.439, 
  9.976, 29.182, 787.618, 1.19, 0.826, 0.95, "", "", "", "", "", "", "", "", 
  994., 652102., 36.961, 0.056, 2410., 0.137, 0.214, 4.7, "people tested", 
  "", "", "", "", "", "", "", "", "", 55.56, 1.764306*^7, 66.939, 28.1, 
  7.104, 4.458, 10581.936, 3.6, 140.448, 5.55, 2., 12.3, 80.635, 1.5, 77.01, 
  0.759}, {"ECU", "South America", "Ecuador", "2020-12-16", 203461., 1105., 
  604.714, 13915., 19., 14.429, 11532.07, 62.631, 34.275, 788.695, 1.077, 
  0.818, 0.96, "", "", "", "", "", "", "", "", 7098., 659200., 37.363, 0.402, 
  3093., 0.175, 0.196, 5.1, "people tested", "", "", "", "", "", "", "", "", 
  "", 55.56, 1.764306*^7, 66.939, 28.1, 7.104, 4.458, 10581.936, 3.6, 
  140.448, 5.55, 2., 12.3, 80.635, 1.5, 77.01, 0.759}, 
 {"ECU", "South America", "Ecuador", "2020-12-17", 204249., 788., 552.857, 
  13932., 17., 11.714, 11576.733, 44.663, 31.336, 789.659, 0.964, 0.664, 
  0.97, "", "", "", "", "", "", "", "", 3314., 662514., 37.551, 0.188, 2856., 
  0.162, 0.194, 5.2, "people tested", "", "", "", "", "", "", "", "", "", 
  55.56, 1.764306*^7, 66.939, 28.1, 7.104, 4.458, 10581.936, 3.6, 140.448, 
  5.55, 2., 12.3, 80.635, 1.5, 77.01, 0.759}, 
 {"ECU", "South America", "Ecuador", "2020-12-18", 205003., 754., 605.429, 
  13942., 10., 12., 11619.47, 42.736, 34.315, 790.226, 0.567, 0.68, 0.97, "", 
  "", "", "", "", "", "", "", 3089., 665603., 37.726, 0.175, 3043., 0.172, 
  0.199, 5., "people tested", "", "", "", "", "", "", "", "", "", 55.56, 
  1.764306*^7, 66.939, 28.1, 7.104, 4.458, 10581.936, 3.6, 140.448, 5.55, 2., 
  12.3, 80.635, 1.5, 77.01, 0.759}, {"ECU", "South America", "Ecuador", 
  "2020-12-19", 205920., 917., 628., 13948., 6., 10.571, 11671.445, 51.975, 
  35.595, 790.566, 0.34, 0.599, 0.98, "", "", "", "", "", "", "", "", 5129., 
  670732., 38.017, 0.291, 3329., 0.189, 0.189, 5.3, "people tested", "", "", 
  "", "", "", "", "", "", "", 52.78, 1.764306*^7, 66.939, 28.1, 7.104, 4.458, 
  10581.936, 3.6, 140.448, 5.55, 2., 12.3, 80.635, 1.5, 77.01, 0.759}, 
 {"ECU", "South America", "Ecuador", "2020-12-20", 206257., 337., 592.429, 
  13948., 0., 10.429, 11690.546, 19.101, 33.579, 790.566, 0., 0.591, 0.98, 
  "", "", "", "", "", "", "", "", 2194., 672926., 38.141, 0.124, 3198., 
  0.181, 0.185, 5.4, "people tested", "", "", "", "", "", "", "", "", "", 
  52.78, 1.764306*^7, 66.939, 28.1, 7.104, 4.458, 10581.936, 3.6, 140.448, 
  5.55, 2., 12.3, 80.635, 1.5, 77.01, 0.759}, 
 {"ECU", "South America", "Ecuador", "2020-12-21", 206329., 72., 592.714, 
  13949., 1., 10.571, 11694.627, 4.081, 33.595, 790.622, 0.057, 0.599, 0.98, 
  "", "", "", "", "", "", "", "", 606., 673532., 38.175, 0.034, 3203., 0.182, 
  0.185, 5.4, "people tested", "", "", "", "", "", "", "", "", "", 71.3, 
  1.764306*^7, 66.939, 28.1, 7.104, 4.458, 10581.936, 3.6, 140.448, 5.55, 2., 
  12.3, 80.635, 1.5, 77.01, 0.759}, {"ECU", "South America", "Ecuador", 
  "2020-12-22", 206364., 35., 572.571, 13949., 0., 7.571, 11696.61, 1.984, 
  32.453, 790.622, 0., 0.429, 0.99, "", "", "", "", "", "", "", "", 469., 
  674001., 38.202, 0.027, 3128., 0.177, 0.183, 5.5, "people tested", "", "", 
  "", "", "", "", "", "", "", 71.3, 1.764306*^7, 66.939, 28.1, 7.104, 4.458, 
  10581.936, 3.6, 140.448, 5.55, 2., 12.3, 80.635, 1.5, 77.01, 0.759}, 
 {"ECU", "South America", "Ecuador", "2020-12-23", 207084., 720., 517.571, 
  13962., 13., 6.714, 11737.42, 40.809, 29.336, 791.359, 0.737, 0.381, 1.01, 
  "", "", "", "", "", "", "", "", 3287., 677288., 38.388, 0.186, 2584., 
  0.146, 0.2, 5., "people tested", "", "", "", "", "", "", "", "", "", 73.15, 
  1.764306*^7, 66.939, 28.1, 7.104, 4.458, 10581.936, 3.6, 140.448, 5.55, 2., 
  12.3, 80.635, 1.5, 77.01, 0.759}, {"ECU", "South America", "Ecuador", 
  "2020-12-24", 208010., 926., 537.286, 13977., 15., 6.429, 11789.905, 
  52.485, 30.453, 792.21, 0.85, 0.364, 1.03, "", "", "", "", "", "", "", "", 
  4580., 681868., 38.648, 0.26, 2765., 0.157, 0.194, 5.1, "people tested", 
  "", "", "", "", "", "", "", "", "", 73.15, 1.764306*^7, 66.939, 28.1, 
  7.104, 4.458, 10581.936, 3.6, 140.448, 5.55, 2., 12.3, 80.635, 1.5, 77.01, 
  0.759}, {"ECU", "South America", "Ecuador", "2020-12-25", 208828., 818., 
  546.429, 13984., 7., 6., 11836.269, 46.364, 30.971, 792.606, 0.397, 0.34, 
  1.04, "", "", "", "", "", "", "", "", 2973., 684841., 38.816, 0.169, 2748., 
  0.156, 0.199, 5., "people tested", "", "", "", "", "", "", "", "", "", 
  73.15, 1.764306*^7, 66.939, 28.1, 7.104, 4.458, 10581.936, 3.6, 140.448, 
  5.55, 2., 12.3, 80.635, 1.5, 77.01, 0.759}, 
 {"ECU", "South America", "Ecuador", "2020-12-26", 209274., 446., 479.143, 
  13990., 6., 6., 11861.548, 25.279, 27.158, 792.946, 0.34, 0.34, 1.05, "", 
  "", "", "", "", "", "", "", 3041., 687882., 38.989, 0.172, 2450., 0.139, 
  0.196, 5.1, "people tested", "", "", "", "", "", "", "", "", "", 73.15, 
  1.764306*^7, 66.939, 28.1, 7.104, 4.458, 10581.936, 3.6, 140.448, 5.55, 2., 
  12.3, 80.635, 1.5, 77.01, 0.759}, {"ECU", "South America", "Ecuador", 
  "2020-12-27", 209355., 81., 442.571, 13992., 2., 6.286, 11866.139, 4.591, 
  25.085, 793.06, 0.113, 0.356, 1.07, "", "", "", "", "", "", "", "", 941., 
  688823., 39.042, 0.053, 2271., 0.129, 0.195, 5.1, "people tested", "", "", 
  "", "", "", "", "", "", "", 73.15, 1.764306*^7, 66.939, 28.1, 7.104, 4.458, 
  10581.936, 3.6, 140.448, 5.55, 2., 12.3, 80.635, 1.5, 77.01, 0.759}, 
 {"ECU", "South America", "Ecuador", "2020-12-28", 209758., 403., 489.857, 
  13994., 2., 6.429, 11888.981, 22.842, 27.765, 793.173, 0.113, 0.364, 1.1, 
  "", "", "", "", "", "", "", "", 1590., 690413., 39.132, 0.09, 2412., 0.137, 
  0.203, 4.9, "people tested", "", "", "", "", "", "", "", "", "", 73.15, 
  1.764306*^7, 66.939, 28.1, 7.104, 4.458, 10581.936, 3.6, 140.448, 5.55, 2., 
  12.3, 80.635, 1.5, 77.01, 0.759}, {"ECU", "South America", "Ecuador", 
  "2020-12-29", 210326., 568., 566., 14001., 7., 7.429, 11921.175, 32.194, 
  32.081, 793.57, 0.397, 0.421, 1.12, "", "", "", "", "", "", "", "", 2083., 
  692496., 39.25, 0.118, 2642., 0.15, 0.214, 4.7, "people tested", "", "", 
  "", "", "", "", "", "", "", 73.15, 1.764306*^7, 66.939, 28.1, 7.104, 4.458, 
  10581.936, 3.6, 140.448, 5.55, 2., 12.3, 80.635, 1.5, 77.01, 0.759}, 
 {"ECU", "South America", "Ecuador", "2020-12-30", 211512., 1186., 632.571, 
  14023., 22., 8.714, 11988.397, 67.222, 35.854, 794.817, 1.247, 0.494, 1.14, 
  "", "", "", "", "", "", "", "", 5091., 697587., 39.539, 0.289, 2900., 
  0.164, 0.218, 4.6, "people tested", "", "", "", "", "", "", "", "", "", 
  73.15, 1.764306*^7, 66.939, 28.1, 7.104, 4.458, 10581.936, 3.6, 140.448, 
  5.55, 2., 12.3, 80.635, 1.5, 77.01, 0.759}, 
 {"ECU", "South America", "Ecuador", "2020-12-31", 212512., 1000., 643.143, 
  14034., 11., 8.143, 12045.076, 56.68, 36.453, 795.44, 0.623, 0.462, 1.15, 
  "", "", "", "", "", "", "", "", 2697., 700284., 39.692, 0.153, 2631., 
  0.149, 0.244, 4.1, "people tested", "", "", "", "", "", "", "", "", "", 
  73.15, 1.764306*^7, 66.939, 28.1, 7.104, 4.458, 10581.936, 3.6, 140.448, 
  5.55, 2., 12.3, 80.635, 1.5, 77.01, 0.759}, 
 {"ECU", "South America", "Ecuador", "2021-01-01", 213378., 866., 650., 
  14051., 17., 9.571, 12094.161, 49.084, 36.842, 796.404, 0.964, 0.543, 1.16, 
  "", "", "", "", "", "", "", "", 4229., 704513., 39.931, 0.24, 2810., 0.159, 
  0.231, 4.3, "people tested", "", "", "", "", "", "", "", "", "", 73.15, 
  1.764306*^7, 66.939, 28.1, 7.104, 4.458, 10581.936, 3.6, 140.448, 5.55, 2., 
  12.3, 80.635, 1.5, 77.01, 0.759}, {"ECU", "South America", "Ecuador", 
  "2021-01-02", 214513., 1135., 748.429, 14059., 8., 9.857, 12158.492, 
  64.331, 42.421, 796.857, 0.453, 0.559, 1.16, "", "", "", "", "", "", "", 
  "", 4311., 708824., 40.176, 0.244, 2992., 0.17, 0.25, 4., "people tested", 
  "", "", "", "", "", "", "", "", "", 73.15, 1.764306*^7, 66.939, 28.1, 
  7.104, 4.458, 10581.936, 3.6, 140.448, 5.55, 2., 12.3, 80.635, 1.5, 77.01, 
  0.759}, {"ECU", "South America", "Ecuador", "2021-01-03", 214614., 101., 
  751.286, 14059., 0., 9.571, 12164.216, 5.725, 42.583, 796.857, 0., 0.543, 
  1.16, "", "", "", "", "", "", "", "", 962., 709786., 40.23, 0.055, 2995., 
  0.17, 0.251, 4., "people tested", "", "", "", "", "", "", "", "", "", 
  73.15, 1.764306*^7, 66.939, 28.1, 7.104, 4.458, 10581.936, 3.6, 140.448, 
  5.55, 2., 12.3, 80.635, 1.5, 77.01, 0.759}, 
 {"ECU", "South America", "Ecuador", "2021-01-04", 215080., 466., 760.286, 
  14069., 10., 10.714, 12190.629, 26.413, 43.093, 797.424, 0.567, 0.607, 
  1.18, "", "", "", "", "", "", "", "", 1637., 711423., 40.323, 0.093, 3001., 
  0.17, 0.253, 3.9, "people tested", "", "", "", "", "", "", "", "", "", 
  69.44, 1.764306*^7, 66.939, 28.1, 7.104, 4.458, 10581.936, 3.6, 140.448, 
  5.55, 2., 12.3, 80.635, 1.5, 77.01, 0.759}, 
 {"ECU", "South America", "Ecuador", "2021-01-05", 216083., 1003., 822.429, 
  14103., 34., 14.571, 12247.479, 56.85, 46.615, 799.351, 1.927, 0.826, 1.19, 
  "", "", "", "", "", "", "", "", "", "", "", "", 3330., 0.189, 0.247, 4., 
  "people tested", "", "", "", "", "", "", "", "", "", 69.44, 1.764306*^7, 
  66.939, 28.1, 7.104, 4.458, 10581.936, 3.6, 140.448, 5.55, 2., 12.3, 
  80.635, 1.5, 77.01, 0.759}, {"ECU", "South America", "Ecuador", 
  "2021-01-06", 217377., 1294., 837.857, 14146., 43., 17.571, 12320.822, 
  73.343, 47.489, 801.788, 2.437, 0.996, 1.19, "", "", "", "", "", "", "", 
  "", "", 720182., 40.82, "", 3228., 0.183, 0.26, 3.9, "people tested", "", 
  "", "", "", "", "", "", "", "", 69.44, 1.764306*^7, 66.939, 28.1, 7.104, 
  4.458, 10581.936, 3.6, 140.448, 5.55, 2., 12.3, 80.635, 1.5, 77.01, 0.759}, 
 {"ECU", "South America", "Ecuador", "2021-01-07", 218385., 1008., 839., 
  14158., 12., 17.714, 12377.955, 57.133, 47.554, 802.469, 0.68, 1.004, 1.19, 
  "", "", "", "", "", "", "", "", "", "", "", "", 3280., 0.186, 0.256, 3.9, 
  "people tested", "", "", "", "", "", "", "", "", "", 69.44, 1.764306*^7, 
  66.939, 28.1, 7.104, 4.458, 10581.936, 3.6, 140.448, 5.55, 2., 12.3, 
  80.635, 1.5, 77.01, 0.759}, {"ECU", "South America", "Ecuador", 
  "2021-01-08", 219148., 763., 824.286, 14165., 7., 16.286, 12421.201, 
  43.246, 46.72, 802.865, 0.397, 0.923, 1.2, "", "", "", "", "", "", "", "", 
  "", 726301., 41.166, "", 3113., 0.176, 0.265, 3.8, "people tested", "", "", 
  "", "", "", "", "", "", "", 69.44, 1.764306*^7, 66.939, 28.1, 7.104, 4.458, 
  10581.936, 3.6, 140.448, 5.55, 2., 12.3, 80.635, 1.5, 77.01, 0.759}, 
 {"ECU", "South America", "Ecuador", "2021-01-09", 220349., 1201., 833.714, 
  14177., 12., 16.857, 12489.273, 68.072, 47.255, 803.545, 0.68, 0.955, 1.2, 
  "", "", "", "", "", "", "", "", 3999., 730300., 41.393, 0.227, 3068., 
  0.174, 0.272, 3.7, "people tested", "", "", "", "", "", "", "", "", "", 
  69.44, 1.764306*^7, 66.939, 28.1, 7.104, 4.458, 10581.936, 3.6, 140.448, 
  5.55, 2., 12.3, 80.635, 1.5, 77.01, 0.759}, 
 {"ECU", "South America", "Ecuador", "2021-01-10", 221070., 721., 922.286, 
  14177., 0., 16.857, 12530.139, 40.866, 52.275, 803.545, 0., 0.955, 1.21, 
  "", "", "", "", "", "", "", "", 2318., 732618., 41.524, 0.131, 3262., 
  0.185, 0.283, 3.5, "people tested", "", "", "", "", "", "", "", "", "", 
  69.44, 1.764306*^7, 66.939, 28.1, 7.104, 4.458, 10581.936, 3.6, 140.448, 
  5.55, 2., 12.3, 80.635, 1.5, 77.01, 0.759}, 
 {"ECU", "South America", "Ecuador", "2021-01-11", 221506., 436., 918., 
  14184., 7., 16.429, 12554.852, 24.712, 52.032, 803.942, 0.397, 0.931, 1.22, 
  "", "", "", "", "", "", "", "", 1524., 734142., 41.611, 0.086, 3246., 
  0.184, 0.283, 3.5, "people tested", "", "", "", "", "", "", "", "", "", 
  69.44, 1.764306*^7, 66.939, 28.1, 7.104, 4.458, 10581.936, 3.6, 140.448, 
  5.55, 2., 12.3, 80.635, 1.5, 77.01, 0.759}, 
 {"ECU", "South America", "Ecuador", "2021-01-12", 222567., 1061., 926.286, 
  14196., 12., 13.286, 12614.989, 60.137, 52.501, 804.622, 0.68, 0.753, 1.23, 
  "", "", "", "", "", "", "", "", 2961., 737103., 41.779, 0.168, 3043., 
  0.172, 0.304, 3.3, "people tested", "", "", "", "", "", "", "", "", "", 
  69.44, 1.764306*^7, 66.939, 28.1, 7.104, 4.458, 10581.936, 3.6, 140.448, 
  5.55, 2., 12.3, 80.635, 1.5, 77.01, 0.759}, 
 {"ECU", "South America", "Ecuador", "2021-01-13", 224315., 1748., 991.143, 
  14229., 33., 11.857, 12714.064, 99.076, 56.177, 806.493, 1.87, 0.672, 1.24, 
  "", "", "", "", "", "", "", "", 5770., 742873., 42.106, 0.327, 3242., 
  0.184, 0.306, 3.3, "people tested", "", "", "", "", "", "", "", "", "", 
  69.44, 1.764306*^7, 66.939, 28.1, 7.104, 4.458, 10581.936, 3.6, 140.448, 
  5.55, 2., 12.3, 80.635, 1.5, 77.01, 0.759}, 
 {"ECU", "South America", "Ecuador", "2021-01-14", 226002., 1687., 1088.143, 
  14246., 17., 12.571, 12809.683, 95.618, 61.675, 807.456, 0.964, 0.713, 
  1.24, "", "", "", "", "", "", "", "", 6113., 748986., 42.452, 0.346, 3678., 
  0.208, 0.296, 3.4, "people tested", "", "", "", "", "", "", "", "", "", 
  69.44, 1.764306*^7, 66.939, 28.1, 7.104, 4.458, 10581.936, 3.6, 140.448, 
  5.55, 2., 12.3, 80.635, 1.5, 77.01, 0.759}, 
 {"ECU", "South America", "Ecuador", "2021-01-15", 226866., 864., 1102.571, 
  14273., 27., 15.429, 12858.654, 48.971, 62.493, 808.987, 1.53, 0.874, 1.23, 
  "", "", "", "", "", "", "", "", 3339., 752325., 42.641, 0.189, 3718., 
  0.211, 0.297, 3.4, "people tested", "", "", "", "", "", "", "", "", "", 
  69.44, 1.764306*^7, 66.939, 28.1, 7.104, 4.458, 10581.936, 3.6, 140.448, 
  5.55, 2., 12.3, 80.635, 1.5, 77.01, 0.759}, 
 {"ECU", "South America", "Ecuador", "2021-01-16", 230808., 3942., 1494.143, 
  14316., 43., 19.857, 13082.084, 223.431, 84.687, 811.424, 2.437, 1.125, 
  1.24, "", "", "", "", "", "", "", "", 11403., 763728., 43.288, 0.646, 
  4775., 0.271, 0.313, 3.2, "people tested", "", "", "", "", "", "", "", "", 
  "", 69.44, 1.764306*^7, 66.939, 28.1, 7.104, 4.458, 10581.936, 3.6, 
  140.448, 5.55, 2., 12.3, 80.635, 1.5, 77.01, 0.759}, 
 {"ECU", "South America", "Ecuador", "2021-01-17", 231482., 674., 1487.429, 
  14319., 3., 20.286, 13120.286, 38.202, 84.307, 811.594, 0.17, 1.15, 1.21, 
  "", "", "", "", "", "", "", "", 2612., 766340., 43.436, 0.148, 4817., 
  0.273, 0.309, 3.2, "people tested", "", "", "", "", "", "", "", "", "", 
  69.44, 1.764306*^7, 66.939, 28.1, 7.104, 4.458, 10581.936, 3.6, 140.448, 
  5.55, 2., 12.3, 80.635, 1.5, 77.01, 0.759}, 
 {"ECU", "South America", "Ecuador", "2021-01-18", 231644., 162., 1448.286, 
  14322., 3., 19.714, 13129.468, 9.182, 82.088, 811.764, 0.17, 1.117, 1.19, 
  "", "", "", "", "", "", "", "", 675., 767015., 43.474, 0.038, 4696., 0.266, 
  0.308, 3.2, "people tested", "", "", "", "", "", "", "", "", "", 69.44, 
  1.764306*^7, 66.939, 28.1, 7.104, 4.458, 10581.936, 3.6, 140.448, 5.55, 2., 
  12.3, 80.635, 1.5, 77.01, 0.759}, {"ECU", "South America", "Ecuador", 
  "2021-01-19", 232568., 924., 1428.714, 14382., 60., 26.571, 13181.84, 
  52.372, 80.979, 815.165, 3.401, 1.506, 1.18, "", "", "", "", "", "", "", 
  "", 3116., 770131., 43.651, 0.177, 4718., 0.267, 0.303, 3.3, 
  "people tested", "", "", "", "", "", "", "", "", "", 69.44, 1.764306*^7, 
  66.939, 28.1, 7.104, 4.458, 10581.936, 3.6, 140.448, 5.55, 2., 12.3, 
  80.635, 1.5, 77.01, 0.759}, {"ECU", "South America", "Ecuador", 
  "2021-01-20", 234315., 1747., 1428.571, 14437., 55., 29.714, 13280.859, 
  99.019, 80.971, 818.282, 3.117, 1.684, 1.16, "", "", "", "", "", "", "", 
  "", 5889., 776020., 43.984, 0.334, 4735., 0.268, 0.302, 3.3, 
  "people tested", "", "", "", "", "", "", "", "", "", 69.44, 1.764306*^7, 
  66.939, 28.1, 7.104, 4.458, 10581.936, 3.6, 140.448, 5.55, 2., 12.3, 
  80.635, 1.5, 77.01, 0.759}, {"ECU", "South America", "Ecuador", 
  "2021-01-21", 236189., 1874., 1455.286, 14526., 89., 40., 13387.077, 
  106.217, 82.485, 823.327, 5.044, 2.267, 1.15, "", "", "", "", "", "", "", 
  "", 6937., 782957., 44.378, 0.393, 4853., 0.275, 0.3, 3.3, "people tested", 
  0., 0., "", "", "", 0., 0., "", "", 69.44, 1.764306*^7, 66.939, 28.1, 
  7.104, 4.458, 10581.936, 3.6, 140.448, 5.55, 2., 12.3, 80.635, 1.5, 77.01, 
  0.759}, {"ECU", "South America", "Ecuador", "2021-01-22", 237158., 969., 
  1470.286, 14562., 36., 41.286, 13441.999, 54.922, 83.335, 825.367, 2.04, 
  2.34, 1.14, "", "", "", "", "", "", "", "", 3902., 786859., 44.599, 0.221, 
  4933., 0.28, 0.298, 3.4, "people tested", 108., 108., "", 108., 108., 0., 
  0., "", 6., 69.44, 1.764306*^7, 66.939, 28.1, 7.104, 4.458, 10581.936, 3.6, 
  140.448, 5.55, 2., 12.3, 80.635, 1.5, 77.01, 0.759}, 
 {"ECU", "South America", "Ecuador", "2021-01-23", 238232., 1074., 1060.571, 
  14596., 34., 40., 13502.873, 60.874, 60.113, 827.294, 1.927, 2.267, 1.13, 
  "", "", "", "", "", "", "", "", 4061., 790920., 44.829, 0.23, 3885., 0.22, 
  0.273, 3.7, "people tested", "", "", "", "", 341., "", "", "", 19., 69.44, 
  1.764306*^7, 66.939, 28.1, 7.104, 4.458, 10581.936, 3.6, 140.448, 5.55, 2., 
  12.3, 80.635, 1.5, 77.01, 0.759}, {"ECU", "South America", "Ecuador", 
  "2021-01-24", 241292., 3060., 1401.429, 14623., 27., 43.429, 13676.312, 
  173.439, 79.432, 828.824, 1.53, 2.462, 1.13, "", "", "", "", "", "", "", 
  "", 9412., 800332., 45.362, 0.533, 4856., 0.275, 0.289, 3.5, 
  "people tested", "", "", "", "", 419., "", "", "", 24., 69.44, 1.764306*^7, 
  66.939, 28.1, 7.104, 4.458, 10581.936, 3.6, 140.448, 5.55, 2., 12.3, 
  80.635, 1.5, 77.01, 0.759}, {"ECU", "South America", "Ecuador", 
  "2021-01-25", 241567., 275., 1417.571, 14639., 16., 45.286, 13691.899, 
  15.587, 80.347, 829.731, 0.907, 2.567, 1.12, "", "", "", "", "", "", "", 
  "", 1193., 801525., 45.43, 0.068, 4930., 0.279, 0.288, 3.5, 
  "people tested", "", "", "", "", 458., "", "", "", 26., 69.44, 1.764306*^7, 
  66.939, 28.1, 7.104, 4.458, 10581.936, 3.6, 140.448, 5.55, 2., 12.3, 
  80.635, 1.5, 77.01, 0.759}, {"ECU", "South America", "Ecuador", 
  "2021-01-26", 242146., 579., 1368.286, 14668., 29., 40.857, 13724.717, 
  32.817, 77.554, 831.375, 1.644, 2.316, 1.1, "", "", "", "", "", "", "", "", 
  2003., 803528., 45.544, 0.114, 4771., 0.27, 0.287, 3.5, "people tested", 
  "", "", "", "", 481., "", "", "", 27., 69.44, 1.764306*^7, 66.939, 28.1, 
  7.104, 4.458, 10581.936, 3.6, 140.448, 5.55, 2., 12.3, 80.635, 1.5, 77.01, 
  0.759}, {"ECU", "South America", "Ecuador", "2021-01-27", 243535., 1389., 
  1317.143, 14704., 36., 38.143, 13803.445, 78.728, 74.655, 833.416, 2.04, 
  2.162, 1.09, "", "", "", "", "", "", "", "", 4644., 808172., 45.807, 0.263, 
  4593., 0.26, 0.287, 3.5, "people tested", 2982., 2982., "", "", 497., 0.02, 
  0.02, "", 28., 69.44, 1.764306*^7, 66.939, 28.1, 7.104, 4.458, 10581.936, 
  3.6, 140.448, 5.55, 2., 12.3, 80.635, 1.5, 77.01, 0.759}, 
 {"ECU", "South America", "Ecuador", "2021-01-28", 246000., 2465., 1401.571, 
  14766., 62., 34.286, 13943.16, 139.715, 79.44, 836.93, 3.514, 1.943, 1.08, 
  "", "", "", "", "", "", "", "", 9590., 817762., 46.35, 0.544, 4972., 0.282, 
  0.282, 3.5, "people tested", "", "", "", "", 484., "", "", "", 27., 69.44, 
  1.764306*^7, 66.939, 28.1, 7.104, 4.458, 10581.936, 3.6, 140.448, 5.55, 2., 
  12.3, 80.635, 1.5, 77.01, 0.759}, {"ECU", "South America", "Ecuador", 
  "2021-01-29", 246687., 687., 1361.286, 14802., 36., 34.286, 13982.098, 
  38.939, 77.157, 838.97, 2.04, 1.943, 1.07, "", "", "", "", "", "", "", "", 
  2641., 820403., 46.5, 0.15, 4792., 0.272, 0.284, 3.5, "people tested", "", 
  "", "", "", 526., "", "", "", 30., 69.44, 1.764306*^7, 66.939, 28.1, 7.104, 
  4.458, 10581.936, 3.6, 140.448, 5.55, 2., 12.3, 80.635, 1.5, 77.01, 0.759}, 
 {"ECU", "South America", "Ecuador", "2021-01-30", 249779., 3092., 1649.571, 
  14851., 49., 36.429, 14157.351, 175.253, 93.497, 841.747, 2.777, 2.065, 
  1.07, "", "", "", "", "", "", "", "", 12181., 832584., 47.19, 0.69, 5952., 
  0.337, 0.277, 3.6, "people tested", "", "", "", "", 502., "", "", "", 28., 
  69.44, 1.764306*^7, 66.939, 28.1, 7.104, 4.458, 10581.936, 3.6, 140.448, 
  5.55, 2., 12.3, 80.635, 1.5, 77.01, 0.759}, 
 {"ECU", "South America", "Ecuador", "2021-01-31", 250828., 1049., 1362.286, 
  14859., 8., 33.714, 14216.808, 59.457, 77.214, 842.201, 0.453, 1.911, 1.05, 
  "", "", "", "", "", "", "", "", 3570., 836154., 47.393, 0.202, 5117., 0.29, 
  0.266, 3.8, "people tested", "", "", "", "", 478., "", "", "", 27., 69.44, 
  1.764306*^7, 66.939, 28.1, 7.104, 4.458, 10581.936, 3.6, 140.448, 5.55, 2., 
  12.3, 80.635, 1.5, 77.01, 0.759}, {"ECU", "South America", "Ecuador", 
  "2021-02-01", 250986., 158., 1345.571, 14890., 31., 35.857, 14225.764, 
  8.955, 76.266, 843.958, 1.757, 2.032, 1.03, "", "", "", "", "", "", "", "", 
  887., 837041., 47.443, 0.05, 5074., 0.288, 0.265, 3.8, "people tested", "", 
  "", "", "", 454., "", "", "", 26., 69.44, 1.764306*^7, 66.939, 28.1, 7.104, 
  4.458, 10581.936, 3.6, 140.448, 5.55, 2., 12.3, 80.635, 1.5, 77.01, 0.759}, 
 {"ECU", "South America", "Ecuador", "2021-02-02", 251279., 293., 1304.714, 
  14915., 25., 35.286, 14242.371, 16.607, 73.951, 845.375, 1.417, 2., 1.02, 
  "", "", "", "", "", "", "", "", 1470., 838511., 47.526, 0.083, 4998., 
  0.283, 0.261, 3.8, "people tested", "", "", "", "", 430., "", "", "", 24., 
  69.44, 1.764306*^7, 66.939, 28.1, 7.104, 4.458, 10581.936, 3.6, 140.448, 
  5.55, 2., 12.3, 80.635, 1.5, 77.01, 0.759}, 
 {"ECU", "South America", "Ecuador", "2021-02-03", 252390., 1111., 1265., 
  14949., 34., 35., 14305.342, 62.971, 71.7, 847.302, 1.927, 1.984, 1.02, "", 
  "", "", "", "", "", "", "", 4407., 842918., 47.776, 0.25, 4964., 0.281, 
  0.255, 3.9, "people tested", "", "", "", "", 406., "", "", "", 23., 69.44, 
  1.764306*^7, 66.939, 28.1, 7.104, 4.458, 10581.936, 3.6, 140.448, 5.55, 2., 
  12.3, 80.635, 1.5, 77.01, 0.759}, {"ECU", "South America", "Ecuador", 
  "2021-02-04", 253339., 949., 1048.429, 14968., 19., 28.857, 14359.13, 
  53.789, 59.424, 848.379, 1.077, 1.636, 1.02, "", "", "", "", "", "", "", 
  "", 3007., 845925., 47.947, 0.17, 4023., 0.228, 0.261, 3.8, 
  "people tested", 6228., 6228., "", "", 406., 0.04, 0.04, "", 23., 69.44, 
  1.764306*^7, 66.939, 28.1, 7.104, 4.458, 10581.936, 3.6, 140.448, 5.55, 2., 
  12.3, 80.635, 1.5, 77.01, 0.759}, {"ECU", "South America", "Ecuador", 
  "2021-02-05", 255412., 2073., 1246.429, 14982., 14., 25.714, 14476.627, 
  117.497, 70.647, 849.172, 0.794, 1.457, 1.03, "", "", "", "", "", "", "", 
  "", 5750., 851675., 48.273, 0.326, 4467., 0.253, 0.279, 3.6, 
  "people tested", "", "", "", "", 369., "", "", "", 21., 69.44, 1.764306*^7, 
  66.939, 28.1, 7.104, 4.458, 10581.936, 3.6, 140.448, 5.55, 2., 12.3, 
  80.635, 1.5, 77.01, 0.759}, {"ECU", "South America", "Ecuador", 
  "2021-02-06", 257115., 1703., 1048., 15004., 22., 21.857, 14573.152, 
  96.525, 59.4, 850.419, 1.247, 1.239, 1.03, "", "", "", "", "", "", "", "", 
  5495., 857170., 48.584, 0.311, 3512., 0.199, 0.298, 3.4, "people tested", 
  "", "", "", "", 333., "", "", "", 19., 69.44, 1.764306*^7, 66.939, 28.1, 
  7.104, 4.458, 10581.936, 3.6, 140.448, 5.55, 2., 12.3, 80.635, 1.5, 77.01, 
  0.759}, {"ECU", "South America", "Ecuador", "2021-02-07", 258282., 1167., 
  1064.857, 15012., 8., 21.857, 14639.297, 66.145, 60.356, 850.873, 0.453, 
  1.239, 1.03, "", "", "", "", "", "", "", "", 4025., 861195., 48.812, 0.228, 
  3577., 0.203, 0.298, 3.4, "people tested", "", "", "", "", 297., "", "", 
  "", 17., 69.44, 1.764306*^7, 66.939, 28.1, 7.104, 4.458, 10581.936, 3.6, 
  140.448, 5.55, 2., 12.3, 80.635, 1.5, 77.01, 0.759}, 
 {"ECU", "South America", "Ecuador", "2021-02-08", 258607., 325., 1088.714, 
  15013., 1., 17.571, 14657.718, 18.421, 61.708, 850.929, 0.057, 0.996, 1.03, 
  "", "", "", "", "", "", "", "", 961., 862156., 48.867, 0.054, 3588., 0.203, 
  0.303, 3.3, "people tested", "", "", "", "", 260., "", "", "", 15., 69.44, 
  1.764306*^7, 66.939, 28.1, 7.104, 4.458, 10581.936, 3.6, 140.448, 5.55, 2., 
  12.3, 80.635, 1.5, 77.01, 0.759}, {"ECU", "South America", "Ecuador", 
  "2021-02-09", 259783., 1176., 1214.857, 15086., 73., 24.429, 14724.373, 
  66.655, 68.858, 855.067, 4.138, 1.385, 1.03, "", "", "", "", "", "", "", 
  "", 4139., 866295., 49.101, 0.235, 3969., 0.225, 0.306, 3.3, 
  "people tested", "", "", "", "", 224., "", "", "", 13., 69.44, 1.764306*^7, 
  66.939, 28.1, 7.104, 4.458, 10581.936, 3.6, 140.448, 5.55, 2., 12.3, 
  80.635, 1.5, 77.01, 0.759}, {"ECU", "South America", "Ecuador", 
  "2021-02-10", 260076., 293., 1098., 15116., 30., 23.857, 14740.98, 16.607, 
  62.234, 856.767, 1.7, 1.352, 1.03, "", "", "", "", "", "", "", "", 1370., 
  867665., 49.179, 0.078, 3535., 0.2, 0.311, 3.2, "people tested", "", "", 
  "", "", 187., "", "", "", 11., 69.44, 1.764306*^7, 66.939, 28.1, 7.104, 
  4.458, 10581.936, 3.6, 140.448, 5.55, 2., 12.3, 80.635, 1.5, 77.01, 0.759}, 
 {"ECU", "South America", "Ecuador", "2021-02-11", 262213., 2137., 1267.714, 
  15174., 58., 29.429, 14862.104, 121.124, 71.853, 860.055, 3.287, 1.668, 
  1.04, "", "", "", "", "", "", "", "", 8526., 876191., 49.662, 0.483, 4324., 
  0.245, 0.293, 3.4, "people tested", "", "", "", "", 151., "", "", "", 9., 
  69.44, 1.764306*^7, 66.939, 28.1, 7.104, 4.458, 10581.936, 3.6, 140.448, 
  5.55, 2., 12.3, 80.635, 1.5, 77.01, 0.759}, 
 {"ECU", "South America", "Ecuador", "2021-02-12", 263517., 1304., 1157.857, 
  15220., 46., 34., 14936.015, 73.91, 65.627, 862.662, 2.607, 1.927, 1.04, 
  "", "", "", "", "", "", "", "", 4895., 881086., 49.94, 0.277, 4202., 0.238, 
  0.276, 3.6, "people tested", "", "", "", "", 151., "", "", "", 9., 69.44, 
  1.764306*^7, 66.939, 28.1, 7.104, 4.458, 10581.936, 3.6, 140.448, 5.55, 2., 
  12.3, 80.635, 1.5, 77.01, 0.759}, {"ECU", "South America", "Ecuador", 
  "2021-02-13", 265527., 2010., 1201.714, 15269., 49., 37.857, 15049.94, 
  113.926, 68.113, 865.439, 2.777, 2.146, 1.04, "", "", "", "", "", "", "", 
  "", 7085., 888171., 50.341, 0.402, 4429., 0.251, 0.271, 3.7, 
  "people tested", "", "", "", "", 151., "", "", "", 9., 69.44, 1.764306*^7, 
  66.939, 28.1, 7.104, 4.458, 10581.936, 3.6, 140.448, 5.55, 2., 12.3, 
  80.635, 1.5, 77.01, 0.759}, {"ECU", "South America", "Ecuador", 
  "2021-02-14", 267223., 1696., 1277.286, 15321., 52., 44.143, 15146.069, 
  96.128, 72.396, 868.387, 2.947, 2.502, 1.04, "", "", "", "", "", "", "", 
  "", 5741., 893912., 50.666, 0.325, 4674., 0.265, 0.273, 3.7, 
  "people tested", "", "", "", "", 151., "", "", "", 9., 69.44, 1.764306*^7, 
  66.939, 28.1, 7.104, 4.458, 10581.936, 3.6, 140.448, 5.55, 2., 12.3, 
  80.635, 1.5, 77.01, 0.759}, {"ECU", "South America", "Ecuador", 
  "2021-02-15", 267701., 478., 1299.143, 15355., 34., 48.857, 15173.162, 
  27.093, 73.635, 870.314, 1.927, 2.769, 1.04, "", "", "", "", "", "", "", 
  "", 1447., 895359., 50.749, 0.082, 4743., 0.269, 0.274, 3.7, 
  "people tested", "", "", "", "", 151., "", "", "", 9., 69.44, 1.764306*^7, 
  66.939, 28.1, 7.104, 4.458, 10581.936, 3.6, 140.448, 5.55, 2., 12.3, 
  80.635, 1.5, 77.01, 0.759}, {"ECU", "South America", "Ecuador", 
  "2021-02-16", 268073., 372., 1184.286, 15392., 37., 43.714, 15194.246, 
  21.085, 67.125, 872.411, 2.097, 2.478, 1.03, "", "", "", "", "", "", "", 
  "", 1992., 897351., 50.861, 0.113, 4437., 0.251, 0.267, 3.7, 
  "people tested", "", "", "", "", 151., "", "", "", 9., 69.44, 1.764306*^7, 
  66.939, 28.1, 7.104, 4.458, 10581.936, 3.6, 140.448, 5.55, 2., 12.3, 
  80.635, 1.5, 77.01, 0.759}, {"ECU", "South America", "Ecuador", 
  "2021-02-17", 268219., 146., 1163.286, 15394., 2., 39.714, 15202.522, 
  8.275, 65.934, 872.524, 0.113, 2.251, 1.03, "", "", "", "", "", "", "", "", 
  820., 898171., 50.908, 0.046, 4358., 0.247, 0.267, 3.7, "people tested", 
  8190., 6228., 1962., "", 151., 0.05, 0.04, 0.01, 9., 69.44, 1.764306*^7, 
  66.939, 28.1, 7.104, 4.458, 10581.936, 3.6, 140.448, 5.55, 2., 12.3, 
  80.635, 1.5, 77.01, 0.759}, {"ECU", "South America", "Ecuador", 
  "2021-02-18", 269860., 1641., 1092.429, 15444., 50., 38.571, 15295.533, 
  93.011, 61.918, 875.358, 2.834, 2.186, 1.05, "", "", "", "", "", "", "", 
  "", 4922., 903093., 51.187, 0.279, 3843., 0.218, 0.284, 3.5, 
  "people tested", "", "", "", "", 462., "", "", "", 26., 69.44, 1.764306*^7, 
  66.939, 28.1, 7.104, 4.458, 10581.936, 3.6, 140.448, 5.55, 2., 12.3, 
  80.635, 1.5, 77.01, 0.759}, {"ECU", "South America", "Ecuador", 
  "2021-02-19", 271276., 1416., 1108.429, 15474., 30., 36.286, 15375.791, 
  80.258, 62.825, 877.059, 1.7, 2.057, 1.06, "", "", "", "", "", "", "", "", 
  4508., 907601., 51.442, 0.256, 3788., 0.215, 0.293, 3.4, "people tested", 
  "", "", "", "", 773., "", "", "", 44., 69.44, 1.764306*^7, 66.939, 28.1, 
  7.104, 4.458, 10581.936, 3.6, 140.448, 5.55, 2., 12.3, 80.635, 1.5, 77.01, 
  0.759}, {"ECU", "South America", "Ecuador", "2021-02-20", 273097., 1821., 
  1081.429, 15513., 39., 34.857, 15479.004, 103.213, 61.295, 879.269, 2.211, 
  1.976, 1.07, "", "", "", "", "", "", "", "", 6697., 914298., 51.822, 0.38, 
  3732., 0.212, 0.29, 3.5, "people tested", "", "", "", "", 1084., "", "", 
  "", 61., 69.44, 1.764306*^7, 66.939, 28.1, 7.104, 4.458, 10581.936, 3.6, 
  140.448, 5.55, 2., 12.3, 80.635, 1.5, 77.01, 0.759}, 
 {"ECU", "South America", "Ecuador", "2021-02-21", 274673., 1576., 1064.286, 
  15536., 23., 30.714, 15568.331, 89.327, 60.323, 880.573, 1.304, 1.741, 
  1.08, "", "", "", "", "", "", "", "", 5451., 919749., 52.131, 0.309, 3691., 
  0.209, 0.288, 3.5, "people tested", "", "", "", "", 1395., "", "", "", 79., 
  69.44, 1.764306*^7, 66.939, 28.1, 7.104, 4.458, 10581.936, 3.6, 140.448, 
  5.55, 2., 12.3, 80.635, 1.5, 77.01, 0.759}, 
 {"ECU", "South America", "Ecuador", "2021-02-22", 274968., 295., 1038.143, 
  15547., 11., 27.429, 15585.052, 16.72, 58.841, 881.196, 0.623, 1.555, 1.09, 
  "", "", "", "", "", "", "", "", 1314., 921063., 52.205, 0.074, 3672., 
  0.208, 0.283, 3.5, "people tested", "", "", "", "", 1707., "", "", "", 97., 
  67.59, 1.764306*^7, 66.939, 28.1, 7.104, 4.458, 10581.936, 3.6, 140.448, 
  5.55, 2., 12.3, 80.635, 1.5, 77.01, 0.759}, 
 {"ECU", "South America", "Ecuador", "2021-02-23", 275780., 812., 1101., 
  15567., 20., 25., 15631.075, 46.024, 62.404, 882.33, 1.134, 1.417, 1.09, 
  "", "", "", "", "", "", "", "", 2301., 923364., 52.336, 0.13, 3716., 0.211, 
  0.296, 3.4, "people tested", "", "", "", "", 2018., "", "", "", 114., 
  67.59, 1.764306*^7, 66.939, 28.1, 7.104, 4.458, 10581.936, 3.6, 140.448, 
  5.55, 2., 12.3, 80.635, 1.5, 77.01, 0.759}, 
 {"ECU", "South America", "Ecuador", "2021-02-24", 278779., 2999., 1508.571, 
  15634., 67., 34.286, 15801.057, 169.982, 85.505, 886.127, 3.798, 1.943, 
  1.1, "", "", "", "", "", "", "", "", 8617., 931981., 52.824, 0.488, 4830., 
  0.274, 0.312, 3.2, "people tested", 24492., 20784., 3708., "", 2329., 0.14, 
  0.12, 0.02, 132., 67.59, 1.764306*^7, 66.939, 28.1, 7.104, 4.458, 
  10581.936, 3.6, 140.448, 5.55, 2., 12.3, 80.635, 1.5, 77.01, 0.759}, 
 {"ECU", "South America", "Ecuador", "2021-02-25", 281169., 2390., 1615.571, 
  15669., 35., 32.143, 15936.521, 135.464, 91.57, 888.111, 1.984, 1.822, 
  1.09, "", "", "", "", "", "", "", "", 6800., 938781., 53.21, 0.385, 5098., 
  0.289, 0.317, 3.2, "people tested", "", "", "", "", 2500., "", "", "", 
  142., 67.59, 1.764306*^7, 66.939, 28.1, 7.104, 4.458, 10581.936, 3.6, 
  140.448, 5.55, 2., 12.3, 80.635, 1.5, 77.01, 0.759}, 
 {"ECU", "South America", "Ecuador", "2021-02-26", 282599., 1430., 1617.571, 
  15713., 44., 34.143, 16017.573, 81.052, 91.683, 890.605, 2.494, 1.935, 
  1.08, "", "", "", "", "", "", "", "", 4734., 943515., 53.478, 0.268, 5131., 
  0.291, 0.315, 3.2, "people tested", "", "", "", "", 2670., "", "", "", 
  151., 67.59, 1.764306*^7, 66.939, 28.1, 7.104, 4.458, 10581.936, 3.6, 
  140.448, 5.55, 2., 12.3, 80.635, 1.5, 77.01, 0.759}, 
 {"ECU", "South America", "Ecuador", "2021-02-27", 284347., 1748., 1607.143, 
  15779., 66., 38., 16116.649, 99.076, 91.092, 894.346, 3.741, 2.154, 1.06, 
  "", "", "", "", "", "", "", "", 6431., 949946., 53.842, 0.365, 5093., 
  0.289, 0.316, 3.2, "people tested", "", "", "", "", 2841., "", "", "", 
  161., 67.59, 1.764306*^7, 66.939, 28.1, 7.104, 4.458, 10581.936, 3.6, 
  140.448, 5.55, 2., 12.3, 80.635, 1.5, 77.01, 0.759}, 
 {"ECU", "South America", "Ecuador", "2021-02-28", 286155., 1808., 1640.286, 
  15811., 32., 39.286, 16219.125, 102.477, 92.971, 896.16, 1.814, 2.227, 
  1.05, "", "", "", "", "", "", "", "", 6319., 956265., 54.201, 0.358, 5217., 
  0.296, 0.314, 3.2, "people tested", "", "", "", "", 3012., "", "", "", 
  171., 63.89, 1.764306*^7, 66.939, 28.1, 7.104, 4.458, 10581.936, 3.6, 
  140.448, 5.55, 2., 12.3, 80.635, 1.5, 77.01, 0.759}, 
 {"ECU", "South America", "Ecuador", "2021-03-01", 286367., 212., 1628.429, 
  15832., 21., 40.714, 16231.141, 12.016, 92.299, 897.35, 1.19, 2.308, 1.04, 
  "", "", "", "", "", "", "", "", 1127., 957392., 54.265, 0.064, 5190., 
  0.294, 0.314, 3.2, "people tested", 42114., 35886., 6228., "", 3183., 0.24, 
  0.2, 0.04, 180., 63.89, 1.764306*^7, 66.939, 28.1, 7.104, 4.458, 10581.936, 
  3.6, 140.448, 5.55, 2., 12.3, 80.635, 1.5, 77.01, 0.759}, 
 {"ECU", "South America", "Ecuador", "2021-03-02", 286725., 358., 1563.571, 
  15850., 18., 40.429, 16251.433, 20.291, 88.622, 898.37, 1.02, 2.291, 1.03, 
  "", "", "", "", "", "", "", "", 2062., 959454., 54.381, 0.117, 5156., 
  0.292, 0.303, 3.3, "people tested", "", "", "", "", 3669., "", "", "", 
  208., 63.89, 1.764306*^7, 66.939, 28.1, 7.104, 4.458, 10581.936, 3.6, 
  140.448, 5.55, 2., 12.3, 80.635, 1.5, 77.01, 0.759}, 
 {"ECU", "South America", "Ecuador", "2021-03-03", 289472., 2747., 1527.571, 
  15921., 71., 41., 16407.131, 155.699, 86.582, 902.394, 4.024, 2.324, 1.03, 
  "", "", "", "", "", "", "", "", 9044., 968498., 54.894, 0.513, 5217., 
  0.296, 0.293, 3.4, "people tested", "", "", "", "", 4156., "", "", "", 
  236., 63.89, 1.764306*^7, 66.939, 28.1, 7.104, 4.458, 10581.936, 3.6, 
  140.448, 5.55, 2., 12.3, 80.635, 1.5, 77.01, 0.759}, 
 {"ECU", "South America", "Ecuador", "2021-03-04", 289735., 263., 1223.714, 
  15959., 38., 41.429, 16422.038, 14.907, 69.36, 904.548, 2.154, 2.348, 1.02, 
  "", "", "", "", "", "", "", "", 1182., 969680., 54.961, 0.067, 4414., 0.25, 
  0.277, 3.6, "people tested", 59316., 53088., 6228., "", 4471., 0.34, 0.3, 
  0.04, 253., 63.89, 1.764306*^7, 66.939, 28.1, 7.104, 4.458, 10581.936, 3.6, 
  140.448, 5.55, 2., 12.3, 80.635, 1.5, 77.01, 0.759}, 
 {"ECU", "South America", "Ecuador", "2021-03-05", 291070., 1335., 1210.143, 
  15997., 38., 40.571, 16497.705, 75.667, 68.59, 906.702, 2.154, 2.3, 1.02, 
  "", "", "", "", "", "", "", "", 4674., 974354., 55.226, 0.265, 4406., 0.25, 
  0.275, 3.6, "people tested", 71148., 64920., 6228., 11832., 5658., 0.4, 
  0.37, 0.04, 321., 63.89, 1.764306*^7, 66.939, 28.1, 7.104, 4.458, 
  10581.936, 3.6, 140.448, 5.55, 2., 12.3, 80.635, 1.5, 77.01, 0.759}, 
 {"ECU", "South America", "Ecuador", "2021-03-06", 292943., 1873., 1228., 
  16020., 23., 34.429, 16603.866, 106.161, 69.602, 908.006, 1.304, 1.951, 
  1.02, "", "", "", "", "", "", "", "", 6500., 980854., 55.594, 0.368, 4415., 
  0.25, 0.278, 3.6, "people tested", "", "", "", "", 5313., "", "", "", 301., 
  63.89, 1.764306*^7, 66.939, 28.1, 7.104, 4.458, 10581.936, 3.6, 140.448, 
  5.55, 2., 12.3, 80.635, 1.5, 77.01, 0.759}, 
 {"ECU", "South America", "Ecuador", "2021-03-07", 294503., 1560., 1192.571, 
  16039., 19., 32.571, 16692.286, 88.42, 67.594, 909.083, 1.077, 1.846, 1.02, 
  "", "", "", "", "", "", "", "", 4795., 985649., 55.866, 0.272, 4198., 
  0.238, 0.284, 3.5, "people tested", "", "", "", "", 4968., "", "", "", 
  282., 63.89, 1.764306*^7, 66.939, 28.1, 7.104, 4.458, 10581.936, 3.6, 
  140.448, 5.55, 2., 12.3, 80.635, 1.5, 77.01, 0.759}, 
 {"ECU", "South America", "Ecuador", "2021-03-08", 294618., 115., 1178.714, 
  16043., 4., 30.143, 16698.804, 6.518, 66.809, 909.309, 0.227, 1.708, 1.02, 
  "", "", "", "", "", "", "", "", 345., 985994., 55.886, 0.02, 4086., 0.232, 
  0.288, 3.5, "people tested", 74472., 68244., 6228., "", 4623., 0.42, 0.39, 
  0.04, 262., 63.89, 1.764306*^7, 66.939, 28.1, 7.104, 4.458, 10581.936, 3.6, 
  140.448, 5.55, 2., 12.3, 80.635, 1.5, 77.01, 0.759}, 
 {"ECU", "South America", "Ecuador", "2021-03-09", 295114., 496., 1198.429, 
  16069., 26., 31.286, 16726.917, 28.113, 67.926, 910.783, 1.474, 1.773, 
  1.02, "", "", "", "", "", "", "", "", 2151., 988145., 56.008, 0.122, 4099., 
  0.232, 0.292, 3.4, "people tested", 75258., 69030., 6228., 786., 3916., 
  0.43, 0.39, 0.04, 222., 59.26, 1.764306*^7, 66.939, 28.1, 7.104, 4.458, 
  10581.936, 3.6, 140.448, 5.55, 2., 12.3, 80.635, 1.5, 77.01, 0.759}, 
 {"ECU", "South America", "Ecuador", "2021-03-10", 296841., 1727., 1052.714, 
  16105., 36., 26.286, 16824.803, 97.886, 59.667, 912.824, 2.04, 1.49, 1.03, 
  "", "", "", "", "", "", "", "", 5611., 993756., 56.326, 0.318, 3608., 
  0.204, 0.292, 3.4, "people tested", "", "", "", "", 4572., "", "", "", 
  259., 59.26, 1.764306*^7, 66.939, 28.1, 7.104, 4.458, 10581.936, 3.6, 
  140.448, 5.55, 2., 12.3, 80.635, 1.5, 77.01, 0.759}, 
 {"ECU", "South America", "Ecuador", "2021-03-11", 297957., 1116., 1174.571, 
  16128., 23., 24.143, 16888.057, 63.254, 66.574, 914.127, 1.304, 1.368, 
  1.03, "", "", "", "", "", "", "", "", 4152., 997908., 56.561, 0.235, 4033., 
  0.229, 0.291, 3.4, "people tested", 95915., 89687., 6228., "", 5228., 0.54, 
  0.51, 0.04, 296., 59.26, 1.764306*^7, 66.939, 28.1, 7.104, 4.458, 
  10581.936, 3.6, 140.448, 5.55, 2., 12.3, 80.635, 1.5, 77.01, 0.759}, 
 {"ECU", "South America", "Ecuador", "2021-03-12", 299216., 1259., 1163.714, 
  16193., 65., 28., 16959.416, 71.36, 65.959, 917.811, 3.684, 1.587, 1.04, 
  "", "", "", "", "", "", "", "", 4588., 1.002496*^6, 56.821, 0.26, 4020., 
  0.228, 0.289, 3.5, "people tested", 123176., 116948., 6228., 27261., 7433., 
  0.7, 0.66, 0.04, 421., 59.26, 1.764306*^7, 66.939, 28.1, 7.104, 4.458, 
  10581.936, 3.6, 140.448, 5.55, 2., 12.3, 80.635, 1.5, 77.01, 0.759}, 
 {"ECU", "South America", "Ecuador", "2021-03-13", 300666., 1450., 1103.286, 
  16215., 22., 27.857, 17041.602, 82.185, 62.534, 919.058, 1.247, 1.579, 
  1.05, "", "", "", "", "", "", "", "", 5115., 1.007611*^6, 57.111, 0.29, 
  3822., 0.217, 0.289, 3.5, "people tested", 139359., 119222., 20137., 
  16183., 9586., 0.79, 0.68, 0.11, 543., 59.26, 1.764306*^7, 66.939, 28.1, 
  7.104, 4.458, 10581.936, 3.6, 140.448, 5.55, 2., 12.3, 80.635, 1.5, 77.01, 
  0.759}, {"ECU", "South America", "Ecuador", "2021-03-14", 302221., 1555., 
  1102.571, 16236., 21., 28.143, 17129.738, 88.137, 62.493, 920.249, 1.19, 
  1.595, 1.07, "", "", "", "", "", "", "", "", 4866., 1.012477*^6, 57.387, 
  0.276, 3833., 0.217, 0.288, 3.5, "people tested", "", "", "", "", 9559., 
  "", "", "", 542., 59.26, 1.764306*^7, 66.939, 28.1, 7.104, 4.458, 
  10581.936, 3.6, 140.448, 5.55, 2., 12.3, 80.635, 1.5, 77.01, 0.759}, 
 {"ECU", "South America", "Ecuador", "2021-03-15", 302498., 277., 1125.714, 
  16240., 4., 28.143, 17145.438, 15.7, 63.805, 920.475, 0.227, 1.595, 1.08, 
  "", "", "", "", "", "", "", "", 1043., 1.01352*^6, 57.446, 0.059, 3932., 
  0.223, 0.286, 3.5, "people tested", 141191., 121054., 20137., "", 9531., 
  0.8, 0.69, 0.11, 540., 59.26, 1.764306*^7, 66.939, 28.1, 7.104, 4.458, 
  10581.936, 3.6, 140.448, 5.55, 2., 12.3, 80.635, 1.5, 77.01, 0.759}, 
 {"ECU", "South America", "Ecuador", "2021-03-16", 302854., 356., 1105.714, 
  16259., 19., 27.143, 17165.616, 20.178, 62.671, 921.552, 1.077, 1.538, 
  1.09, "", "", "", "", "", "", "", "", 1776., 1.015296*^6, 57.546, 0.101, 
  3879., 0.22, 0.285, 3.5, "people tested", "", "", "", "", 10318., "", "", 
  "", 585., 59.26, 1.764306*^7, 66.939, 28.1, 7.104, 4.458, 10581.936, 3.6, 
  140.448, 5.55, 2., 12.3, 80.635, 1.5, 77.01, 0.759}, 
 {"ECU", "South America", "Ecuador", "2021-03-17", 305598., 2744., 1251., 
  16300., 41., 27.857, 17321.145, 155.529, 70.906, 923.876, 2.324, 1.579, 
  1.1, "", "", "", "", "", "", "", "", 8671., 1.023967*^6, 58.038, 0.491, 
  4316., 0.245, 0.29, 3.5, "people tested", "", "", "", "", 9742., "", "", 
  "", 552., 59.26, 1.764306*^7, 66.939, 28.1, 7.104, 4.458, 10581.936, 3.6, 
  140.448, 5.55, 2., 12.3, 80.635, 1.5, 77.01, 0.759}, 
 {"ECU", "South America", "Ecuador", "2021-03-18", 307429., 1831., 1353.143, 
  16333., 33., 29.286, 17424.925, 103.78, 76.695, 925.746, 1.87, 1.66, 1.11, 
  "", "", "", "", "", "", "", "", 6044., 1.030011*^6, 58.381, 0.343, 4586., 
  0.26, 0.295, 3.4, "people tested", "", "", "", "", 9166., "", "", "", 520., 
  59.26, 1.764306*^7, 66.939, 28.1, 7.104, 4.458, 10581.936, 3.6, 140.448, 
  5.55, 2., 12.3, 80.635, 1.5, 77.01, 0.759}, 
 {"ECU", "South America", "Ecuador", "2021-03-19", 309643., 2214., 1489.571, 
  16412., 79., 31.286, 17550.414, 125.488, 84.428, 930.224, 4.478, 1.773, 
  1.11, "", "", "", "", "", "", "", "", 7381., 1.037392*^6, 58.799, 0.418, 
  4985., 0.283, 0.299, 3.3, "people tested", "", "", "", "", 6172., "", "", 
  "", 350., 59.26, 1.764306*^7, 66.939, 28.1, 7.104, 4.458, 10581.936, 3.6, 
  140.448, 5.55, 2., 12.3, 80.635, 1.5, 77.01, 0.759}, 
 {"ECU", "South America", "Ecuador", "2021-03-20", 310868., 1225., 1457.429, 
  16435., 23., 31.429, 17619.846, 69.432, 82.606, 931.528, 1.304, 1.781, 1.1, 
  "", "", "", "", "", "", "", "", 3897., 1.041289*^6, 59.02, 0.221, 4811., 
  0.273, 0.303, 3.3, "people tested", "", "", "", "", 4759., "", "", "", 
  270., 59.26, 1.764306*^7, 66.939, 28.1, 7.104, 4.458, 10581.936, 3.6, 
  140.448, 5.55, 2., 12.3, 80.635, 1.5, 77.01, 0.759}, 
 {"ECU", "South America", "Ecuador", "2021-03-21", 312598., 1730., 1482.429, 
  16451., 16., 30.714, 17717.902, 98.056, 84.023, 932.435, 0.907, 1.741, 1.1, 
  "", "", "", "", "", "", "", "", 5744., 1.047033*^6, 59.345, 0.326, 4937., 
  0.28, 0.3, 3.3, "people tested", 178970., 140765., 38205., "", 5528., 1.01, 
  0.8, 0.22, 313., 59.26, 1.764306*^7, 66.939, 28.1, 7.104, 4.458, 10581.936, 
  3.6, 140.448, 5.55, 2., 12.3, 80.635, 1.5, 77.01, 0.759}, 
 {"ECU", "South America", "Ecuador", "2021-03-22", 312851., 253., 1479., 
  16478., 27., 34., 17732.241, 14.34, 83.829, 933.965, 1.53, 1.927, 1.11, "", 
  "", "", "", "", "", "", "", 1009., 1.048042*^6, 59.403, 0.057, 4932., 0.28, 
  0.3, 3.3, "people tested", "", "", "", "", 5632., "", "", "", 319., 57.41, 
  1.764306*^7, 66.939, 28.1, 7.104, 4.458, 10581.936, 3.6, 140.448, 5.55, 2., 
  12.3, 80.635, 1.5, 77.01, 0.759}, {"ECU", "South America", "Ecuador", 
  "2021-03-23", 313570., 719., 1530.857, 16504., 26., 35., 17772.994, 40.753, 
  86.768, 935.439, 1.474, 1.984, 1.11, "", "", "", "", "", "", "", "", 2325., 
  1.050367*^6, 59.534, 0.132, 5010., 0.284, 0.306, 3.3, "people tested", 
  182261., 143614., 38647., "", 4968., 1.03, 0.81, 0.22, 282., 57.41, 
  1.764306*^7, 66.939, 28.1, 7.104, 4.458, 10581.936, 3.6, 140.448, 5.55, 2., 
  12.3, 80.635, 1.5, 77.01, 0.759}, {"ECU", "South America", "Ecuador", 
  "2021-03-24", 316807., 3237., 1601.286, 16540., 36., 34.286, 17956.466, 
  183.472, 90.76, 937.479, 2.04, 1.943, 1.12, "", "", "", "", "", "", "", "", 
  8040., 1.058407*^6, 59.99, 0.456, 4920., 0.279, 0.325, 3.1, 
  "people tested", 191179., 152526., 38653., 8918., 5342., 1.08, 0.86, 0.22, 
  303., 57.41, 1.764306*^7, 66.939, 28.1, 7.104, 4.458, 10581.936, 3.6, 
  140.448, 5.55, 2., 12.3, 80.635, 1.5, 77.01, 0.759}, 
 {"ECU", "South America", "Ecuador", "2021-03-25", 318656., 1849., 1603.857, 
  16582., 42., 35.571, 18061.266, 104.8, 90.906, 939.86, 2.381, 2.016, 1.11, 
  "", "", "", "", "", "", "", "", 5023., 1.06343*^6, 60.275, 0.285, 4774., 
  0.271, 0.336, 3., "people tested", "", "", "", "", 7271., "", "", "", 412., 
  57.41, 1.764306*^7, 66.939, 28.1, 7.104, 4.458, 10581.936, 3.6, 140.448, 
  5.55, 2., 12.3, 80.635, 1.5, 77.01, 0.759}, 
 {"ECU", "South America", "Ecuador", "2021-03-26", 321451., 2795., 1686.857, 
  16632., 50., 31.429, 18219.685, 158.419, 95.61, 942.694, 2.834, 1.781, 1.1, 
  "", "", "", "", "", "", "", "", 5344., 1.068774*^6, 60.578, 0.303, 4483., 
  0.254, 0.376, 2.7, "people tested", 230770., 172413., 58357., "", 9199., 
  1.31, 0.98, 0.33, 521., 57.41, 1.764306*^7, 66.939, 28.1, 7.104, 4.458, 
  10581.936, 3.6, 140.448, 5.55, 2., 12.3, 80.635, 1.5, 77.01, 0.759}, 
 {"ECU", "South America", "Ecuador", "2021-03-27", 322699., 1248., 1690.143, 
  16679., 47., 34.857, 18290.421, 70.736, 95.796, 945.358, 2.664, 1.976, 
  1.09, "", "", "", "", "", "", "", "", 3375., 1.072149*^6, 60.769, 0.191, 
  4409., 0.25, 0.383, 2.6, "people tested", 235000., 174642., 60358., 4230., 
  8904., 1.33, 0.99, 0.34, 505., 57.41, 1.764306*^7, 66.939, 28.1, 7.104, 
  4.458, 10581.936, 3.6, 140.448, 5.55, 2., 12.3, 80.635, 1.5, 77.01, 0.759}, 
 {"ECU", "South America", "Ecuador", "2021-03-28", 324482., 1783., 1697.714, 
  16738., 59., 41., 18391.481, 101.06, 96.226, 948.702, 3.344, 2.324, 1.09, 
  "", "", "", "", "", "", "", "", 5208., 1.077357*^6, 61.064, 0.295, 4332., 
  0.246, 0.392, 2.6, "people tested", "", "", "", "", 8709., "", "", "", 
  494., 57.41, 1.764306*^7, 66.939, 28.1, 7.104, 4.458, 10581.936, 3.6, 
  140.448, 5.55, 2., 12.3, 80.635, 1.5, 77.01, 0.759}, 
 {"ECU", "South America", "Ecuador", "2021-03-29", 325124., 642., 1753.286, 
  16746., 8., 38.286, 18427.869, 36.388, 99.375, 949.155, 0.453, 2.17, 1.08, 
  "", "", "", "", "", "", "", "", 2882., 1.080239*^6, 61.227, 0.163, 4600., 
  0.261, 0.381, 2.6, "people tested", 244866., 182329., 62537., "", 9179., 
  1.39, 1.03, 0.35, 520., 57.41, 1.764306*^7, 66.939, 28.1, 7.104, 4.458, 
  10581.936, 3.6, 140.448, 5.55, 2., 12.3, 80.635, 1.5, 77.01, 0.759}, 
 {"ECU", "South America", "Ecuador", "2021-03-30", 327325., 2201., 1965., 
  16780., 34., 39.429, 18552.621, 124.752, 111.375, 951.082, 1.927, 2.235, 
  1.08, "", "", "", "", "", "", "", "", 4683., 1.084922*^6, 61.493, 0.265, 
  4936., 0.28, 0.398, 2.5, "people tested", "", "", "", "", 10765., "", "", 
  "", 610., 57.41, 1.764306*^7, 66.939, 28.1, 7.104, 4.458, 10581.936, 3.6, 
  140.448, 5.55, 2., 12.3, 80.635, 1.5, 77.01, 0.759}, 
 {"ECU", "South America", "Ecuador", "2021-03-31", 328755., 1430., 1706.857, 
  16847., 67., 43.857, 18633.672, 81.052, 96.744, 954.88, 3.798, 2.486, 1.06, 
  "", "", "", "", "", "", "", "", 4161., 1.089083*^6, 61.729, 0.236, 4382., 
  0.248, 0.39, 2.6, "people tested", "", "", "", "", 11311., "", "", "", 
  641., 57.41, 1.764306*^7, 66.939, 28.1, 7.104, 4.458, 10581.936, 3.6, 
  140.448, 5.55, 2., 12.3, 80.635, 1.5, 77.01, 0.759}, 
 {"ECU", "South America", "Ecuador", "2021-04-01", 330388., 1633., 1676., 
  16877., 30., 42.143, 18726.23, 92.558, 94.995, 956.58, 1.7, 2.389, 1.05, 
  "", "", "", "", "", "", "", "", 4629., 1.093712*^6, 61.991, 0.262, 4326., 
  0.245, 0.387, 2.6, "people tested", 283106., 204902., 78204., "", 10304., 
  1.6, 1.16, 0.44, 584., 65.28, 1.764306*^7, 66.939, 28.1, 7.104, 4.458, 
  10581.936, 3.6, 140.448, 5.55, 2., 12.3, 80.635, 1.5, 77.01, 0.759}, 
 {"ECU", "South America", "Ecuador", "2021-04-02", 332038., 1650., 1512.429, 
  16910., 33., 39.714, 18819.751, 93.521, 85.724, 958.451, 1.87, 2.251, 1.05, 
  "", "", "", "", "", "", "", "", 5018., 1.09873*^6, 62.275, 0.284, 4279., 
  0.243, 0.353, 2.8, "people tested", "", "", "", "", 8332., "", "", "", 
  472., 65.28, 1.764306*^7, 66.939, 28.1, 7.104, 4.458, 10581.936, 3.6, 
  140.448, 5.55, 2., 12.3, 80.635, 1.5, 77.01, 0.759}, 
 {"ECU", "South America", "Ecuador", "2021-04-03", 333175., 1137., 1496.571, 
  16929., 19., 35.714, 18884.196, 64.445, 84.825, 959.527, 1.077, 2.024, 
  1.06, "", "", "", "", "", "", "", "", 3353., 1.102083*^6, 62.466, 0.19, 
  4276., 0.242, 0.35, 2.9, "people tested", "", "", "", "", 8583., "", "", 
  "", 486., 65.28, 1.764306*^7, 66.939, 28.1, 7.104, 4.458, 10581.936, 3.6, 
  140.448, 5.55, 2., 12.3, 80.635, 1.5, 77.01, 0.759}, 
 {"ECU", "South America", "Ecuador", "2021-04-04", 335681., 2506., 1599.857, 
  16956., 27., 31.143, 19026.235, 142.039, 90.679, 961.058, 1.53, 1.765, 
  1.06, "", "", "", "", "", "", "", "", 6296., 1.108379*^6, 62.822, 0.357, 
  4432., 0.251, 0.361, 2.8, "people tested", 301069., 211720., 89349., "", 
  8734., 1.71, 1.2, 0.51, 495., 65.28, 1.764306*^7, 66.939, 28.1, 7.104, 
  4.458, 10581.936, 3.6, 140.448, 5.55, 2., 12.3, 80.635, 1.5, 77.01, 0.759}, 
 {"ECU", "South America", "Ecuador", "2021-04-05", 336777., 1096., 1664.714, 
  16987., 31., 34.429, 19088.355, 62.121, 94.355, 962.815, 1.757, 1.951, 
  1.06, "", "", "", "", "", "", "", "", 3314., 1.111693*^6, 63.01, 0.188, 
  4493., 0.255, 0.371, 2.7, "people tested", 335093., 228504., 106589., 
  34024., 12890., 1.9, 1.3, 0.6, 731., 65.28, 1.764306*^7, 66.939, 28.1, 
  7.104, 4.458, 10581.936, 3.6, 140.448, 5.55, 2., 12.3, 80.635, 1.5, 77.01, 
  0.759}, {"ECU", "South America", "Ecuador", "2021-04-06", 337702., 925., 
  1482.429, 17004., 17., 32., 19140.784, 52.429, 84.023, 963.778, 0.964, 
  1.814, 1.06, "", "", "", "", "", "", "", "", 2384., 1.114077*^6, 63.145, 
  0.135, 4165., 0.236, 0.356, 2.8, "people tested", 356783., 244159., 
  112624., 21690., 14167., 2.02, 1.38, 0.64, 803., 65.28, 1.764306*^7, 
  66.939, 28.1, 7.104, 4.458, 10581.936, 3.6, 140.448, 5.55, 2., 12.3, 
  80.635, 1.5, 77.01, 0.759}, {"ECU", "South America", "Ecuador", 
  "2021-04-07", 339604., 1902., 1549.857, 17057., 53., 30., 19248.588, 
  107.804, 87.845, 966.782, 3.004, 1.7, 1.06, "", "", "", "", "", "", "", "", 
  5045., 1.119122*^6, 63.431, 0.286, 4291., 0.243, 0.361, 2.8, 
  "people tested", "", "", "", "", 12809., "", "", "", 726., 65.28, 
  1.764306*^7, 66.939, 28.1, 7.104, 4.458, 10581.936, 3.6, 140.448, 5.55, 2., 
  12.3, 80.635, 1.5, 77.01, 0.759}, {"ECU", "South America", "Ecuador", 
  "2021-04-08", 341619., 2015., 1604.429, 17115., 58., 34., 19362.798, 
  114.209, 90.938, 970.07, 3.287, 1.927, 1.06, "", "", "", "", "", "", "", 
  "", 5661., 1.124783*^6, 63.752, 0.321, 4439., 0.252, 0.361, 2.8, 
  "people tested", 363255., 250631., 112624., "", 11450., 2.06, 1.42, 0.64, 
  649., 65.28, 1.764306*^7, 66.939, 28.1, 7.104, 4.458, 10581.936, 3.6, 
  140.448, 5.55, 2., 12.3, 80.635, 1.5, 77.01, 0.759}, 
 {"ECU", "South America", "Ecuador", "2021-04-09", 342678., 1059., 1520., 
  17158., 43., 35.429, 19422.821, 60.024, 86.153, 972.507, 2.437, 2.008, 
  1.06, "", "", "", "", "", "", "", "", 3112., 1.127895*^6, 63.929, 0.176, 
  4166., 0.236, 0.365, 2.7, "people tested", "", "", "", "", 13397., "", "", 
  "", 759., 65.28, 1.764306*^7, 66.939, 28.1, 7.104, 4.458, 10581.936, 3.6, 
  140.448, 5.55, 2., 12.3, 80.635, 1.5, 77.01, 0.759}, 
 {"ECU", "South America", "Ecuador", "2021-04-10", 344877., 2199., 1671.714, 
  17275., 117., 49.429, 19547.459, 124.638, 94.752, 979.139, 6.632, 2.802, 
  1.07, "", "", "", "", "", "", "", "", 5575., 1.13347*^6, 64.245, 0.316, 
  4484., 0.254, 0.373, 2.7, "people tested", "", "", "", "", 15344., "", "", 
  "", 870., 65.28, 1.764306*^7, 66.939, 28.1, 7.104, 4.458, 10581.936, 3.6, 
  140.448, 5.55, 2., 12.3, 80.635, 1.5, 77.01, 0.759}, 
 {"ECU", "South America", "Ecuador", "2021-04-11", 346817., 1940., 1590.857, 
  17293., 18., 48.143, 19657.418, 109.958, 90.169, 980.159, 1.02, 2.729, 
  1.08, "", "", "", "", "", "", "", "", 5376., 1.138846*^6, 64.549, 0.305, 
  4352., 0.247, 0.366, 2.7, "people tested", "", "", "", "", 17291., "", "", 
  "", 980., 65.28, 1.764306*^7, 66.939, 28.1, 7.104, 4.458, 10581.936, 3.6, 
  140.448, 5.55, 2., 12.3, 80.635, 1.5, 77.01, 0.759}, 
 {"ECU", "South America", "Ecuador", "2021-04-12", 347070., 253., 1470.429, 
  17298., 5., 44.429, 19671.758, 14.34, 83.343, 980.442, 0.283, 2.518, 1.08, 
  "", "", "", "", "", "", "", "", 989., 1.139835*^6, 64.605, 0.056, 4020., 
  0.228, 0.366, 2.7, "people tested", "", "", "", "", 15233., "", "", "", 
  863., 65.28, 1.764306*^7, 66.939, 28.1, 7.104, 4.458, 10581.936, 3.6, 
  140.448, 5.55, 2., 12.3, 80.635, 1.5, 77.01, 0.759}, 
 {"ECU", "South America", "Ecuador", "2021-04-13", 347589., 519., 1412.429, 
  17351., 53., 49.571, 19701.174, 29.417, 80.056, 983.446, 3.004, 2.81, 1.09, 
  "", "", "", "", "", "", "", "", 1428., 1.141263*^6, 64.686, 0.081, 3884., 
  0.22, 0.364, 2.7, "people tested", "", "", "", "", 14937., "", "", "", 
  847., 65.28, 1.764306*^7, 66.939, 28.1, 7.104, 4.458, 10581.936, 3.6, 
  140.448, 5.55, 2., 12.3, 80.635, 1.5, 77.01, 0.759}, 
 {"ECU", "South America", "Ecuador", "2021-04-14", 350539., 2950., 1562.143, 
  17400., 49., 49., 19868.379, 167.205, 88.541, 986.223, 2.777, 2.777, 1.11, 
  "", "", "", "", "", "", "", "", 7964., 1.149227*^6, 65.138, 0.451, 4301., 
  0.244, 0.363, 2.8, "people tested", 480962., 338180., 142782., "", 17278., 
  2.73, 1.92, 0.81, 979., 65.28, 1.764306*^7, 66.939, 28.1, 7.104, 4.458, 
  10581.936, 3.6, 140.448, 5.55, 2., 12.3, 80.635, 1.5, 77.01, 0.759}, 
 {"ECU", "South America", "Ecuador", "2021-04-15", 355431., 4892., 1973.143, 
  17489., 89., 53.429, 20145.655, 277.276, 111.837, 991.268, 5.044, 3.028, 
  1.11, "", "", "", "", "", "", "", "", 11342., 1.160569*^6, 65.78, 0.643, 
  5112., 0.29, 0.386, 2.6, "people tested", 485132., 338180., 146952., 4170., 
  17411., 2.75, 1.92, 0.83, 987., 65.28, 1.764306*^7, 66.939, 28.1, 7.104, 
  4.458, 10581.936, 3.6, 140.448, 5.55, 2., 12.3, 80.635, 1.5, 77.01, 0.759}, 
 {"ECU", "South America", "Ecuador", "2021-04-16", 355964., 533., 1898., 
  17528., 39., 52.857, 20175.865, 30.21, 107.578, 993.478, 2.211, 2.996, 
  1.09, "", "", "", "", "", "", "", "", 1441., 1.16201*^6, 65.862, 0.082, 
  4874., 0.276, 0.389, 2.6, "people tested", 514151., 354019., 160132., 
  29019., 18754., 2.91, 2.01, 0.91, 1063., 65.28, 1.764306*^7, 66.939, 28.1, 
  7.104, 4.458, 10581.936, 3.6, 140.448, 5.55, 2., 12.3, 80.635, 1.5, 77.01, 
  0.759}, {"ECU", "South America", "Ecuador", "2021-04-17", 358157., 2193., 
  1897.143, 17641., 113., 52.286, 20300.163, 124.298, 107.529, 999.883, 
  6.405, 2.964, 1.09, "", "", "", "", "", "", "", "", 5743., 1.167753*^6, 
  66.188, 0.326, 4898., 0.278, 0.387, 2.6, "people tested", 545132., 377199., 
  167933., 30981., 20377., 3.09, 2.14, 0.95, 1155., 65.28, 1.764306*^7, 
  66.939, 28.1, 7.104, 4.458, 10581.936, 3.6, 140.448, 5.55, 2., 12.3, 
  80.635, 1.5, 77.01, 0.759}, {"ECU", "South America", "Ecuador", 
  "2021-04-18", 360546., 2389., 1961.286, 17703., 62., 58.571, 20435.571, 
  135.407, 111.165, 1003.397, 3.514, 3.32, 1.08, "", "", "", "", "", "", "", 
  "", 6053., 1.173806*^6, 66.531, 0.343, 4994., 0.283, 0.393, 2.5, 
  "people tested", 554369., 384093., 170276., 9237., 18894., 3.14, 2.18, 
  0.97, 1071., 65.28, 1.764306*^7, 66.939, 28.1, 7.104, 4.458, 10581.936, 
  3.6, 140.448, 5.55, 2., 12.3, 80.635, 1.5, 77.01, 0.759}, 
 {"ECU", "South America", "Ecuador", "2021-04-19", 360563., 17., 1927.571, 
  17703., 0., 57.857, 20436.534, 0.964, 109.254, 1003.397, 0., 3.279, 1.08, 
  "", "", "", "", "", "", "", "", 53., 1.173859*^6, 66.534, 0.003, 4861., 
  0.276, 0.397, 2.5, "people tested", 577711., 401871., 175840., 23342., 
  19426., 3.27, 2.28, 1., 1101., 65.28, 1.764306*^7, 66.939, 28.1, 7.104, 
  4.458, 10581.936, 3.6, 140.448, 5.55, 2., 12.3, 80.635, 1.5, 77.01, 0.759}, 
 {"ECU", "South America", "Ecuador", "2021-04-20", 361154., 591., 1937.857, 
  17744., 41., 56.143, 20470.032, 33.498, 109.837, 1005.721, 2.324, 3.182, 
  1.08, "", "", "", "", "", "", "", "", 2080., 1.175939*^6, 66.652, 0.118, 
  4954., 0.281, 0.391, 2.6, "people tested", 601229., 421937., 179292., 
  23518., 19984., 3.41, 2.39, 1.02, 1133., 65.28, 1.764306*^7, 66.939, 28.1, 
  7.104, 4.458, 10581.936, 3.6, 140.448, 5.55, 2., 12.3, 80.635, 1.5, 77.01, 
  0.759}, {"ECU", "South America", "Ecuador", "2021-04-21", 362843., 1689., 
  1757.714, 17804., 60., 57.714, 20565.764, 95.732, 99.626, 1009.122, 3.401, 
  3.271, 1.08, "", "", "", "", "", "", "", "", 4086., 1.180025*^6, 66.883, 
  0.232, 4400., 0.249, 0.399, 2.5, "people tested", 643702., 457403., 
  186299., 42473., 23249., 3.65, 2.59, 1.06, 1318., 65.28, 1.764306*^7, 
  66.939, 28.1, 7.104, 4.458, 10581.936, 3.6, 140.448, 5.55, 2., 12.3, 
  80.635, 1.5, 77.01, 0.759}, {"ECU", "South America", "Ecuador", 
  "2021-04-22", 365393., 2550., 1423.143, 17965., 161., 68., 20710.296, 
  144.533, 80.663, 1018.247, 9.125, 3.854, 1.09, "", "", "", "", "", "", "", 
  "", 6607., 1.186632*^6, 67.258, 0.374, 3723., 0.211, 0.382, 2.6, 
  "people tested", 675510., 486524., 188986., 31808., 27197., 3.83, 2.76, 
  1.07, 1542., 65.28, 1.764306*^7, 66.939, 28.1, 7.104, 4.458, 10581.936, 
  3.6, 140.448, 5.55, 2., 12.3, 80.635, 1.5, 77.01, 0.759}, 
 {"ECU", "South America", "Ecuador", "2021-04-23", 371306., 5913., 2191.714, 
  18062., 97., 76.286, 21045.442, 335.146, 124.225, 1023.745, 5.498, 4.324, 
  1.1, "", "", "", "", "", "", "", "", 13171., 1.199803*^6, 68.004, 0.747, 
  5399., 0.306, 0.406, 2.5, "people tested", 711204., 514854., 196350., 
  35694., 28150., 4.03, 2.92, 1.11, 1596., 75.46, 1.764306*^7, 66.939, 28.1, 
  7.104, 4.458, 10581.936, 3.6, 140.448, 5.55, 2., 12.3, 80.635, 1.5, 77.01, 
  0.759}, {"ECU", "South America", "Ecuador", "2021-04-24", 372754., 1448., 
  2085.286, 18158., 96., 73.857, 21127.514, 82.072, 118.193, 1029.187, 5.441, 
  4.186, 1.08, "", "", "", "", "", "", "", "", 3508., 1.203311*^6, 68.203, 
  0.199, 5080., 0.288, 0.41, 2.4, "people tested", 732717., 532367., 200350., 
  21513., 26798., 4.15, 3.02, 1.14, 1519., 75.46, 1.764306*^7, 66.939, 28.1, 
  7.104, 4.458, 10581.936, 3.6, 140.448, 5.55, 2., 12.3, 80.635, 1.5, 77.01, 
  0.759}, {"ECU", "South America", "Ecuador", "2021-04-25", 373362., 608., 
  1830.857, 18177., 19., 67.714, 21161.975, 34.461, 103.772, 1030.263, 1.077, 
  3.838, 1.06, "", "", "", "", "", "", "", "", 1663., 1.204974*^6, 68.297, 
  0.094, 4453., 0.252, 0.411, 2.4, "people tested", 743937., 541420., 
  202517., 11220., 27081., 4.22, 3.07, 1.15, 1535., 75.46, 1.764306*^7, 
  66.939, 28.1, 7.104, 4.458, 10581.936, 3.6, 140.448, 5.55, 2., 12.3, 
  80.635, 1.5, 77.01, 0.759}, {"ECU", "South America", "Ecuador", 
  "2021-04-26", 374775., 1413., 2030.286, 18300., 123., 85.286, 21242.063, 
  80.088, 115.076, 1037.235, 6.972, 4.834, 1.05, "", "", "", "", "", "", "", 
  "", 4208., 1.209182*^6, 68.536, 0.239, 5046., 0.286, 0.402, 2.5, 
  "people tested", 765489., 555265., 210224., 21552., 26825., 4.34, 3.15, 
  1.19, 1520., 75.46, 1.764306*^7, 66.939, 28.1, 7.104, 4.458, 10581.936, 
  3.6, 140.448, 5.55, 2., 12.3, 80.635, 1.5, 77.01, 0.759}, 
 {"ECU", "South America", "Ecuador", "2021-04-27", 375329., 554., 2025., 
  18389., 89., 92.143, 21273.464, 31.4, 114.776, 1042.28, 5.044, 5.223, 1.04, 
  "", "", "", "", "", "", "", "", 1714., 1.210896*^6, 68.633, 0.097, 4994., 
  0.283, 0.405, 2.5, "people tested", 816175., 595699., 220476., 50686., 
  30707., 4.63, 3.38, 1.25, 1740., 75.46, 1.764306*^7, 66.939, 28.1, 7.104, 
  4.458, 10581.936, 3.6, 140.448, 5.55, 2., 12.3, 80.635, 1.5, 77.01, 0.759}, 
 {"ECU", "South America", "Ecuador", "2021-04-28", 377662., 2333., 2117., 
  18470., 81., 95.143, 21405.697, 132.233, 119.991, 1046.871, 4.591, 5.393, 
  1.04, "", "", "", "", "", "", "", "", 6377., 1.217273*^6, 68.994, 0.361, 
  5321., 0.302, 0.398, 2.5, "people tested", 861393., 633421., 227972., 
  45218., 31099., 4.88, 3.59, 1.29, 1763., 75.46, 1.764306*^7, 66.939, 28.1, 
  7.104, 4.458, 10581.936, 3.6, 140.448, 5.55, 2., 12.3, 80.635, 1.5, 77.01, 
  0.759}, {"ECU", "South America", "Ecuador", "2021-04-29", 380689., 3027., 
  2185.143, 18552., 82., 83.857, 21577.266, 171.569, 123.853, 1051.518, 
  4.648, 4.753, 1.03, "", "", "", "", "", "", "", "", 7417., 1.22469*^6, 
  69.415, 0.42, 5437., 0.308, 0.402, 2.5, "people tested", 920865., 691000., 
  229865., 59472., 35051., 5.22, 3.92, 1.3, 1987., 75.46, 1.764306*^7, 
  66.939, 28.1, 7.104, 4.458, 10581.936, 3.6, 140.448, 5.55, 2., 12.3, 
  80.635, 1.5, 77.01, 0.759}, {"ECU", "South America", "Ecuador", 
  "2021-04-30", 381862., 1173., 1508., 18631., 79., 81.286, 21643.751, 
  66.485, 85.473, 1055.996, 4.478, 4.607, 1.03, "", "", "", "", "", "", "", 
  "", 2662., 1.227352*^6, 69.566, 0.151, 3936., 0.223, 0.383, 2.6, 
  "people tested", 987452., 748021., 239431., 66587., 39464., 5.6, 4.24, 
  1.36, 2237., 75.46, 1.764306*^7, 66.939, 28.1, 7.104, 4.458, 10581.936, 
  3.6, 140.448, 5.55, 2., 12.3, 80.635, 1.5, 77.01, 0.759}, 
 {"ECU", "South America", "Ecuador", "2021-05-01", 384589., 2727., 1690.714, 
  18724., 93., 80.857, 21798.316, 154.565, 95.829, 1061.267, 5.271, 4.583, 
  1.03, "", "", "", "", "", "", "", "", 7246., 1.234598*^6, 69.976, 0.411, 
  4470., 0.253, 0.378, 2.6, "people tested", 1.036794*^6, 791822., 244972., 
  49342., 43440., 5.88, 4.49, 1.39, 2462., 75.46, 1.764306*^7, 66.939, 28.1, 
  7.104, 4.458, 10581.936, 3.6, 140.448, 5.55, 2., 12.3, 80.635, 1.5, 77.01, 
  0.759}, {"ECU", "South America", "Ecuador", "2021-05-02", 387299., 2710., 
  1991., 18740., 16., 80.429, 21951.918, 153.601, 112.849, 1062.174, 0.907, 
  4.559, 1.02, "", "", "", "", "", "", "", "", 5810., 1.240408*^6, 70.306, 
  0.329, 5062., 0.287, 0.393, 2.5, "people tested", 1.067472*^6, 821960., 
  245512., 30678., 46219., 6.05, 4.66, 1.39, 2620., 75.46, 1.764306*^7, 
  66.939, 28.1, 7.104, 4.458, 10581.936, 3.6, 140.448, 5.55, 2., 12.3, 
  80.635, 1.5, 77.01, 0.759}, {"ECU", "South America", "Ecuador", 
  "2021-05-03", 388046., 747., 1895.857, 18765., 25., 66.429, 21994.257, 
  42.34, 107.456, 1063.591, 1.417, 3.765, 1.01, "", "", "", "", "", "", "", 
  "", 2452., 1.24286*^6, 70.445, 0.139, 4811., 0.273, 0.394, 2.5, 
  "people tested", "", "", "", "", 48411., "", "", "", 2744., 75.46, 
  1.764306*^7, 66.939, 28.1, 7.104, 4.458, 10581.936, 3.6, 140.448, 5.55, 2., 
  12.3, 80.635, 1.5, 77.01, 0.759}, {"ECU", "South America", "Ecuador", 
  "2021-05-04", 391242., 3196., 2273.286, 18863., 98., 67.714, 22175.405, 
  181.148, 128.849, 1069.146, 5.555, 3.838, 1., "", "", "", "", "", "", "", 
  "", 10781., 1.253641*^6, 71.056, 0.611, 6106., 0.346, 0.372, 2.7, 
  "people tested", 1.141262*^6, 889218., 252044., "", 46441., 6.47, 5.04, 
  1.43, 2632., 75.46, 1.764306*^7, 66.939, 28.1, 7.104, 4.458, 10581.936, 
  3.6, 140.448, 5.55, 2., 12.3, 80.635, 1.5, 77.01, 0.759}, 
 {"ECU", "South America", "Ecuador", "2021-05-05", 393048., 1806., 2198., 
  18907., 44., 62.429, 22277.768, 102.363, 124.582, 1071.64, 2.494, 3.538, 
  0.98, "", "", "", "", "", "", "", "", 6543., 1.260184*^6, 71.427, 0.371, 
  6130., 0.347, 0.359, 2.8, "people tested", 1.182085*^6, 924539., 257546., 
  40823., 45813., 6.7, 5.24, 1.46, 2597., 75.46, 1.764306*^7, 66.939, 28.1, 
  7.104, 4.458, 10581.936, 3.6, 140.448, 5.55, 2., 12.3, 80.635, 1.5, 77.01, 
  0.759}, {"ECU", "South America", "Ecuador", "2021-05-06", 395327., 2279., 
  2091.143, 19018., 111., 66.571, 22406.941, 129.173, 118.525, 1077.931, 
  6.291, 3.773, 0.96, "", "", "", "", "", "", "", "", 7587., 1.267771*^6, 
  71.857, 0.43, 6154., 0.349, 0.34, 2.9, "people tested", 1.215676*^6, 
  953238., 262438., 33591., 42116., 6.89, 5.4, 1.49, 2387., 75.46, 
  1.764306*^7, 66.939, 28.1, 7.104, 4.458, 10581.936, 3.6, 140.448, 5.55, 2., 
  12.3, 80.635, 1.5, 77.01, 0.759}, {"ECU", "South America", "Ecuador", 
  "2021-05-07", 396888., 1561., 2146.571, 19061., 43., 61.429, 22495.417, 
  88.477, 121.667, 1080.368, 2.437, 3.482, 0.95, "", "", "", "", "", "", "", 
  "", 4526., 1.272297*^6, 72.113, 0.257, 6421., 0.364, 0.334, 3., 
  "people tested", 1.245822*^6, 981620., 264202., 30146., 36910., 7.06, 5.56, 
  1.5, 2092., 75.46, 1.764306*^7, 66.939, 28.1, 7.104, 4.458, 10581.936, 3.6, 
  140.448, 5.55, 2., 12.3, 80.635, 1.5, 77.01, 0.759}, 
 {"ECU", "South America", "Ecuador", "2021-05-08", 398921., 2033., 2047.429, 
  19137., 76., 59., 22610.647, 115.229, 116.047, 1084.676, 4.308, 3.344, 
  0.94, "", "", "", "", "", "", "", "", 7299., 1.279596*^6, 72.527, 0.414, 
  6428., 0.364, 0.319, 3.1, "people tested", "", "", "", "", 33014., "", "", 
  "", 1871., 75.46, 1.764306*^7, 66.939, 28.1, 7.104, 4.458, 10581.936, 3.6, 
  140.448, 5.55, 2., 12.3, 80.635, 1.5, 77.01, 0.759}, 
 {"ECU", "South America", "Ecuador", "2021-05-09", 400296., 1375., 1856.714, 
  19222., 85., 68.857, 22688.581, 77.934, 105.238, 1089.494, 4.818, 3.903, 
  0.93, "", "", "", "", "", "", "", "", 4287., 1.283883*^6, 72.77, 0.243, 
  6211., 0.352, 0.299, 3.3, "people tested", 1.289962*^6, 1.024121*^6, 
  265841., "", 31784., 7.31, 5.8, 1.51, 1802., 75.46, 1.764306*^7, 66.939, 
  28.1, 7.104, 4.458, 10581.936, 3.6, 140.448, 5.55, 2., 12.3, 80.635, 1.5, 
  77.01, 0.759}, {"ECU", "South America", "Ecuador", "2021-05-10", 402060., 
  1764., 2002., 19242., 20., 68.143, 22788.564, 99.983, 113.472, 1090.627, 
  1.134, 3.862, 0.92, "", "", "", "", "", "", "", "", 4282., 1.288165*^6, 
  73.013, 0.243, 6472., 0.367, 0.309, 3.2, "people tested", "", "", "", "", 
  30030., "", "", "", 1702., 75.46, 1.764306*^7, 66.939, 28.1, 7.104, 4.458, 
  10581.936, 3.6, 140.448, 5.55, 2., 12.3, 80.635, 1.5, 77.01, 0.759}, 
 {"ECU", "South America", "Ecuador", "2021-05-11", 402595., 535., 1621.857, 
  19286., 44., 60.429, 22818.887, 30.324, 91.926, 1093.121, 2.494, 3.425, 
  0.91, "", "", "", "", "", "", "", "", 1600., 1.289765*^6, 73.103, 0.091, 
  5161., 0.293, 0.314, 3.2, "people tested", 1.339196*^6, 1.06659*^6, 
  272606., "", 28276., 7.59, 6.05, 1.55, 1603., 75.46, 1.764306*^7, 66.939, 
  28.1, 7.104, 4.458, 10581.936, 3.6, 140.448, 5.55, 2., 12.3, 80.635, 1.5, 
  77.01, 0.759}, {"ECU", "South America", "Ecuador", "2021-05-12", 404632., 
  2037., 1654.857, 19349., 63., 63.143, 22934.344, 115.456, 93.796, 1096.692, 
  3.571, 3.579, 0.9, "", "", "", "", "", "", "", "", 6592., 1.296357*^6, 
  73.477, 0.374, 5168., 0.293, 0.32, 3.1, "people tested", 1.355698*^6, 
  1.076427*^6, 279271., 16502., 24802., 7.68, 6.1, 1.58, 1406., 75.46, 
  1.764306*^7, 66.939, 28.1, 7.104, 4.458, 10581.936, 3.6, 140.448, 5.55, 2., 
  12.3, 80.635, 1.5, 77.01, 0.759}, {"ECU", "South America", "Ecuador", 
  "2021-05-13", 405783., 1151., 1493.714, 19442., 93., 60.571, 22999.582, 
  65.238, 84.663, 1101.963, 5.271, 3.433, 0.89, "", "", "", "", "", "", "", 
  "", 3901., 1.300258*^6, 73.698, 0.221, 4641., 0.263, 0.322, 3.1, 
  "people tested", 1.405898*^6, 1.101897*^6, 304001., 50200., 27175., 7.97, 
  6.25, 1.72, 1540., 75.46, 1.764306*^7, 66.939, 28.1, 7.104, 4.458, 
  10581.936, 3.6, 140.448, 5.55, 2., 12.3, 80.635, 1.5, 77.01, 0.759}, 
 {"ECU", "South America", "Ecuador", "2021-05-14", 407002., 1219., 1444.857, 
  19514., 72., 64.714, 23068.674, 69.092, 81.894, 1106.044, 4.081, 3.668, 
  0.88, "", "", "", "", "", "", "", "", 3861., 1.304119*^6, 73.917, 0.219, 
  4546., 0.258, 0.318, 3.1, "people tested", 1.456293*^6, 1.138269*^6, 
  318024., 50395., 30067., 8.25, 6.45, 1.8, 1704., 75.46, 1.764306*^7, 
  66.939, 28.1, 7.104, 4.458, 10581.936, 3.6, 140.448, 5.55, 2., 12.3, 
  80.635, 1.5, 77.01, 0.759}, {"ECU", "South America", "Ecuador", 
  "2021-05-15", 409520., 2518., 1514.143, 19692., 178., 79.286, 23211.393, 
  142.719, 85.821, 1116.133, 10.089, 4.494, 0.88, "", "", "", "", "", "", "", 
  "", 8233., 1.312352*^6, 74.383, 0.467, 4679., 0.265, 0.324, 3.1, 
  "people tested", 1.485936*^6, 1.152298*^6, 333638., 29643., 31149., 8.42, 
  6.53, 1.89, 1766., 75.46, 1.764306*^7, 66.939, 28.1, 7.104, 4.458, 
  10581.936, 3.6, 140.448, 5.55, 2., 12.3, 80.635, 1.5, 77.01, 0.759}, 
 {"ECU", "South America", "Ecuador", "2021-05-16", 410129., 609., 1404.714, 
  19699., 7., 68.143, 23245.911, 34.518, 79.619, 1116.53, 0.397, 3.862, 0.88, 
  "", "", "", "", "", "", "", "", 2247., 1.314599*^6, 74.511, 0.127, 4388., 
  0.249, 0.32, 3.1, "people tested", 1.524724*^6, 1.179062*^6, 345662., 
  38788., 33537., 8.64, 6.68, 1.96, 1901., 75.46, 1.764306*^7, 66.939, 28.1, 
  7.104, 4.458, 10581.936, 3.6, 140.448, 5.55, 2., 12.3, 80.635, 1.5, 77.01, 
  0.759}, {"ECU", "South America", "Ecuador", "2021-05-17", 410870., 741., 
  1258.571, 19786., 87., 77.714, 23287.91, 42., 71.335, 1121.461, 4.931, 
  4.405, 0.88, "", "", "", "", "", "", "", "", 2451., 1.31705*^6, 74.65, 
  0.139, 4126., 0.234, 0.305, 3.3, "people tested", 1.560453*^6, 1.203517*^6, 
  356936., 35729., 35125., 8.84, 6.82, 2.02, 1991., 75.46, 1.764306*^7, 
  66.939, 28.1, 7.104, 4.458, 10581.936, 3.6, 140.448, 5.55, 2., 12.3, 
  80.635, 1.5, 77.01, 0.759}, {"ECU", "South America", "Ecuador", 
  "2021-05-18", 411466., 596., 1267.286, 19877., 91., 84.429, 23321.691, 
  33.781, 71.829, 1126.619, 5.158, 4.785, 0.88, "", "", "", "", "", "", "", 
  "", 2707., 1.319757*^6, 74.803, 0.153, 4285., 0.243, 0.296, 3.4, 
  "people tested", 1.583399*^6, 1.203778*^6, 379621., 22946., 34886., 8.97, 
  6.82, 2.15, 1977., 75.46, 1.764306*^7, 66.939, 28.1, 7.104, 4.458, 
  10581.936, 3.6, 140.448, 5.55, 2., 12.3, 80.635, 1.5, 77.01, 0.759}, 
 {"ECU", "South America", "Ecuador", "2021-05-19", 412907., 1441., 1182.143, 
  19979., 102., 90., 23403.367, 81.675, 67.003, 1132.4, 5.781, 5.101, 0.88, 
  "", "", "", "", "", "", "", "", 5359., 1.325116*^6, 75.107, 0.304, 4108., 
  0.233, 0.288, 3.5, "people tested", 1.62707*^6, 1.225735*^6, 401335., 
  43671., 38767., 9.22, 6.95, 2.27, 2197., 75.46, 1.764306*^7, 66.939, 28.1, 
  7.104, 4.458, 10581.936, 3.6, 140.448, 5.55, 2., 12.3, 80.635, 1.5, 77.01, 
  0.759}, {"ECU", "South America", "Ecuador", "2021-05-20", 415255., 2348., 
  1353.143, 20022., 43., 82.857, 23536.45, 133.083, 76.695, 1134.837, 2.437, 
  4.696, 0.88, "", "", "", "", "", "", "", "", 6060., 1.331176*^6, 75.45, 
  0.343, 4417., 0.25, 0.306, 3.3, "people tested", 1.727805*^6, 1.29973*^6, 
  428075., 100735., 45987., 9.79, 7.37, 2.43, 2607., 75.46, 1.764306*^7, 
  66.939, 28.1, 7.104, 4.458, 10581.936, 3.6, 140.448, 5.55, 2., 12.3, 
  80.635, 1.5, 77.01, 0.759}, {"ECU", "South America", "Ecuador", 
  "2021-05-21", 416621., 1366., 1374.143, 20107., 85., 84.714, 23613.874, 
  77.424, 77.886, 1139.655, 4.818, 4.802, 0.87, "", "", "", "", "", "", "", 
  "", 5009., 1.336185*^6, 75.734, 0.284, 4581., 0.26, 0.3, 3.3, 
  "people tested", "", "", "", "", 50591., "", "", "", 2867., 76.85, 
  1.764306*^7, 66.939, 28.1, 7.104, 4.458, 10581.936, 3.6, 140.448, 5.55, 2., 
  12.3, 80.635, 1.5, 77.01, 0.759}, {"ECU", "South America", "Ecuador", 
  "2021-05-22", 417840., 1219., 1188.571, 20180., 73., 69.714, 23682.967, 
  69.092, 67.368, 1143.793, 4.138, 3.951, 0.87, "", "", "", "", "", "", "", 
  "", 4307., 1.340492*^6, 75.978, 0.244, 4020., 0.228, 0.296, 3.4, 
  "people tested", 1.893053*^6, 1.404426*^6, 488627., "", 58160., 10.73, 
  7.96, 2.77, 3296., 76.85, 1.764306*^7, 66.939, 28.1, 7.104, 4.458, 
  10581.936, 3.6, 140.448, 5.55, 2., 12.3, 80.635, 1.5, 77.01, 0.759}, 
 {"ECU", "South America", "Ecuador", "2021-05-23", 418851., 1011., 1246., 
  20193., 13., 70.571, 23740.27, 57.303, 70.623, 1144.529, 0.737, 4., 0.87, 
  "", "", "", "", "", "", "", "", 3961., 1.344453*^6, 76.203, 0.225, 4265., 
  0.242, 0.292, 3.4, "people tested", 1.946346*^6, 1.448787*^6, 497559., 
  53293., 60232., 11.03, 8.21, 2.82, 3414., 76.85, 1.764306*^7, 66.939, 28.1, 
  7.104, 4.458, 10581.936, 3.6, 140.448, 5.55, 2., 12.3, 80.635, 1.5, 77.01, 
  0.759}, {"ECU", "South America", "Ecuador", "2021-05-24", 419198., 347., 
  1189.714, 20210., 17., 60.571, 23759.937, 19.668, 67.432, 1145.493, 0.964, 
  3.433, 0.87, "", "", "", "", "", "", "", "", 1046., 1.345499*^6, 76.262, 
  0.059, 4064., 0.23, 0.293, 3.4, "people tested", "", "", "", "", 60757., 
  "", "", "", 3444., 76.85, 1.764306*^7, 66.939, 28.1, 7.104, 4.458, 
  10581.936, 3.6, 140.448, 5.55, 2., 12.3, 80.635, 1.5, 77.01, 0.759}, 
 {"ECU", "South America", "Ecuador", "2021-05-25", 420167., 969., 1243., 
  20227., 17., 50., 23814.86, 54.922, 70.453, 1146.456, 0.964, 2.834, 0.86, 
  "", "", "", "", "", "", "", "", 2410., 1.347909*^6, 76.399, 0.137, 4022., 
  0.228, 0.309, 3.2, "people tested", 2.025156*^6, 1.509795*^6, 515361., "", 
  63108., 11.48, 8.56, 2.92, 3577., 76.85, 1.764306*^7, 66.939, 28.1, 7.104, 
  4.458, 10581.936, 3.6, 140.448, 5.55, 2., 12.3, 80.635, 1.5, 77.01, 0.759}, 
 {"ECU", "South America", "Ecuador", "2021-05-26", 421231., 1064., 1189.143, 
  20312., 85., 47.571, 23875.167, 60.307, 67.4, 1151.274, 4.818, 2.696, 0.86, 
  "", "", "", "", "", "", "", "", 4257., 1.352166*^6, 76.64, 0.241, 3864., 
  0.219, 0.308, 3.2, "people tested", "", "", "", "", 62953., "", "", "", 
  3568., "", 1.764306*^7, 66.939, 28.1, 7.104, 4.458, 10581.936, 3.6, 
  140.448, 5.55, 2., 12.3, 80.635, 1.5, 77.01, 0.759}, 
 {"ECU", "South America", "Ecuador", "2021-05-27", 422329., 1098., 1010.571, 
  20357., 45., 47.857, 23937.401, 62.234, 57.279, 1153.825, 2.551, 2.713, 
  0.86, "", "", "", "", "", "", "", "", 3571., 1.355737*^6, 76.843, 0.202, 
  3509., 0.199, 0.288, 3.5, "people tested", 2.110324*^6, 1.526895*^6, 
  583429., "", 54646., 11.96, 8.65, 3.31, 3097., "", 1.764306*^7, 66.939, 
  28.1, 7.104, 4.458, 10581.936, 3.6, 140.448, 5.55, 2., 12.3, 80.635, 1.5, 
  77.01, 0.759}, {"ECU", "South America", "Ecuador", "2021-05-28", 423165., 
  836., 934.857, 20408., 51., 43., 23984.785, 47.384, 52.987, 1156.715, 
  2.891, 2.437, 0.87, "", "", "", "", "", "", "", "", 3324., 1.359061*^6, 
  77.031, 0.188, 3268., 0.185, 0.286, 3.5, "people tested", 2.172656*^6, 
  1.538178*^6, 634478., 62332., 51747., 12.31, 8.72, 3.6, 2933., "", 
  1.764306*^7, 66.939, 28.1, 7.104, 4.458, 10581.936, 3.6, 140.448, 5.55, 2., 
  12.3, 80.635, 1.5, 77.01, 0.759}, {"ECU", "South America", "Ecuador", 
  "2021-05-29", 424741., 1576., 985.857, 20485., 77., 43.571, 24074.112, 
  89.327, 55.878, 1161.08, 4.364, 2.47, 0.87, "", "", "", "", "", "", "", "", 
  5956., 1.365017*^6, 77.368, 0.338, 3504., 0.199, 0.281, 3.6, 
  "people tested", 2.205483*^6, 1.55248*^6, 653003., 32827., 44633., 12.5, 
  8.8, 3.7, 2530., "", 1.764306*^7, 66.939, 28.1, 7.104, 4.458, 10581.936, 
  3.6, 140.448, 5.55, 2., 12.3, 80.635, 1.5, 77.01, 0.759}, 
 {"ECU", "South America", "Ecuador", "2021-05-30", 425841., 1100., 998.571, 
  20545., 60., 50.286, 24136.459, 62.347, 56.599, 1164.481, 3.401, 2.85, 
  0.88, "", "", "", "", "", "", "", "", 3662., 1.368679*^6, 77.576, 0.208, 
  3461., 0.196, 0.289, 3.5, "people tested", 2.225005*^6, 1.56297*^6, 
  662035., 19522., 39808., 12.61, 8.86, 3.75, 2256., "", 1.764306*^7, 66.939, 
  28.1, 7.104, 4.458, 10581.936, 3.6, 140.448, 5.55, 2., 12.3, 80.635, 1.5, 
  77.01, 0.759}, {"ECU", "South America", "Ecuador", "2021-05-31", 426037., 
  196., 977., 20572., 27., 51.714, 24147.569, 11.109, 55.376, 1166.011, 1.53, 
  2.931, 0.88, "", "", "", "", "", "", "", "", 1083., 1.369762*^6, 77.637, 
  0.061, 3466., 0.196, 0.282, 3.5, "people tested", "", "", "", "", 45800., 
  "", "", "", 2596., "", 1.764306*^7, 66.939, 28.1, 7.104, 4.458, 10581.936, 
  3.6, 140.448, 5.55, 2., 12.3, 80.635, 1.5, 77.01, 0.759}, 
 {"ECU", "South America", "Ecuador", "2021-06-01", 427690., 1653., 1074.714, 
  20620., 48., 56.143, 24241.26, 93.691, 60.914, 1168.732, 2.721, 3.182, 
  0.88, "", "", "", "", "", "", "", "", 4168., 1.37393*^6, 77.874, 0.236, 
  3717., 0.211, 0.289, 3.5, "people tested", 2.387698*^6, 1.622557*^6, 
  765141., "", 51792., 13.53, 9.2, 4.34, 2936., "", 1.764306*^7, 66.939, 
  28.1, 7.104, 4.458, 10581.936, 3.6, 140.448, 5.55, 2., 12.3, 80.635, 1.5, 
  77.01, 0.759}, {"ECU", "South America", "Ecuador", "2021-06-02", 428865., 
  1175., 1090.571, 20681., 61., 52.714, 24307.858, 66.598, 61.813, 1172.189, 
  3.457, 2.988, 0.87, "", "", "", "", "", "", "", "", 4643., 1.378573*^6, 
  78.137, 0.263, 3772., 0.214, 0.289, 3.5, "people tested", 2.447889*^6, 
  1.657029*^6, 790860., 60191., 54307., 13.87, 9.39, 4.48, 3078., "", 
  1.764306*^7, 66.939, 28.1, 7.104, 4.458, 10581.936, 3.6, 140.448, 5.55, 2., 
  12.3, 80.635, 1.5, 77.01, 0.759}, {"ECU", "South America", "Ecuador", 
  "2021-06-03", 429817., 952., 1069.714, 20706., 25., 49.857, 24361.817, 
  53.959, 60.631, 1173.606, 1.417, 2.826, 0.86, "", "", "", "", "", "", "", 
  "", 3931., 1.382504*^6, 78.36, 0.223, 3824., 0.217, 0.28, 3.6, 
  "people tested", 2.529218*^6, 1.702124*^6, 827094., 81329., 59842., 14.34, 
  9.65, 4.69, 3392., "", 1.764306*^7, 66.939, 28.1, 7.104, 4.458, 10581.936, 
  3.6, 140.448, 5.55, 2., 12.3, 80.635, 1.5, 77.01, 0.759}, 
 {"ECU", "South America", "Ecuador", "2021-06-04", 430739., 922., 1082., 
  20755., 49., 49.571, 24414.076, 52.259, 61.327, 1176.383, 2.777, 2.81, 
  0.85, "", "", "", "", "", "", "", "", 3865., 1.386369*^6, 78.579, 0.219, 
  3901., 0.221, 0.277, 3.6, "people tested", 2.597836*^6, 1.744825*^6, 
  853011., 68618., 60740., 14.72, 9.89, 4.83, 3443., "", 1.764306*^7, 66.939, 
  28.1, 7.104, 4.458, 10581.936, 3.6, 140.448, 5.55, 2., 12.3, 80.635, 1.5, 
  77.01, 0.759}, {"ECU", "South America", "Ecuador", "2021-06-05", 431429., 
  690., 955.429, 20773., 18., 41.143, 24453.184, 39.109, 54.153, 1177.403, 
  1.02, 2.332, 0.85, "", "", "", "", "", "", "", "", 2573., 1.388942*^6, 
  78.725, 0.146, 3418., 0.194, 0.28, 3.6, "people tested", 2.645983*^6, 
  1.774025*^6, 871958., 48147., 62929., 15., 10.06, 4.94, 3567., "", 
  1.764306*^7, 66.939, 28.1, 7.104, 4.458, 10581.936, 3.6, 140.448, 5.55, 2., 
  12.3, 80.635, 1.5, 77.01, 0.759}, {"ECU", "South America", "Ecuador", 
  "2021-06-06", 432353., 924., 930.286, 20809., 36., 37.714, 24505.556, 
  52.372, 52.728, 1179.444, 2.04, 2.138, 0.85, "", "", "", "", "", "", "", 
  "", 3692., 1.392634*^6, 78.934, 0.209, 3422., 0.194, 0.272, 3.7, 
  "people tested", "", "", "", "", "", "", "", "", "", "", 1.764306*^7, 
  66.939, 28.1, 7.104, 4.458, 10581.936, 3.6, 140.448, 5.55, 2., 12.3, 
  80.635, 1.5, 77.01, 0.759}, {"ECU", "South America", "Ecuador", 
  "2021-06-07", 432739., 386., 957.429, 20814., 5., 34.571, 24527.435, 
  21.878, 54.267, 1179.727, 0.283, 1.959, "", "", "", "", "", "", "", "", "", 
  2080., 1.394714*^6, 79.052, 0.118, 3565., 0.202, 0.269, 3.7, 
  "people tested", "", "", "", "", "", "", "", "", "", "", 1.764306*^7, 
  66.939, 28.1, 7.104, 4.458, 10581.936, 3.6, 140.448, 5.55, 2., 12.3, 
  80.635, 1.5, 77.01, 0.759}, {"EGY", "Africa", "Egypt", "2020-02-14", 1., 
  1., "", "", "", "", 0.01, 0.01, "", "", "", "", "", "", "", "", "", "", "", 
  "", "", "", "", "", "", "", "", "", "", "", "", "", "", "", "", "", "", "", 
  "", 0., 1.02334403*^8, 97.999, 25.3, 5.159, 2.891, 10550.206, 1.3, 525.432, 
  17.31, 0.2, 50.1, 89.827, 1.6, 71.99, 0.707}, 
 {"EGY", "Africa", "Egypt", "2020-02-15", 1., 0., "", "", "", "", 0.01, 0., 
  "", "", "", "", "", "", "", "", "", "", "", "", "", "", "", "", "", "", "", 
  "", "", "", "", "", "", "", "", "", "", "", "", 0., 1.02334403*^8, 97.999, 
  25.3, 5.159, 2.891, 10550.206, 1.3, 525.432, 17.31, 0.2, 50.1, 89.827, 1.6, 
  71.99, 0.707}, {"EGY", "Africa", "Egypt", "2020-02-16", 1., 0., "", "", "", 
  "", 0.01, 0., "", "", "", "", "", "", "", "", "", "", "", "", "", "", "", 
  "", "", "", "", "", "", "", "", "", "", "", "", "", "", "", "", 0., 
  1.02334403*^8, 97.999, 25.3, 5.159, 2.891, 10550.206, 1.3, 525.432, 17.31, 
  0.2, 50.1, 89.827, 1.6, 71.99, 0.707}, {"EGY", "Africa", "Egypt", 
  "2020-02-17", 1., 0., "", "", "", "", 0.01, 0., "", "", "", "", "", "", "", 
  "", "", "", "", "", "", "", "", "", "", "", "", "", "", "", "", "", "", "", 
  "", "", "", "", "", 0., 1.02334403*^8, 97.999, 25.3, 5.159, 2.891, 
  10550.206, 1.3, 525.432, 17.31, 0.2, 50.1, 89.827, 1.6, 71.99, 0.707}, 
 {"EGY", "Africa", "Egypt", "2020-02-18", 1., 0., "", "", "", "", 0.01, 0., 
  "", "", "", "", "", "", "", "", "", "", "", "", "", "", "", "", "", "", "", 
  "", "", "", "", "", "", "", "", "", "", "", "", 0., 1.02334403*^8, 97.999, 
  25.3, 5.159, 2.891, 10550.206, 1.3, 525.432, 17.31, 0.2, 50.1, 89.827, 1.6, 
  71.99, 0.707}, {"EGY", "Africa", "Egypt", "2020-02-19", 1., 0., 0.143, "", 
  "", 0., 0.01, 0., 0.001, "", "", 0., "", "", "", "", "", "", "", "", "", 
  "", "", "", "", "", "", "", "", "", "", "", "", "", "", "", "", "", "", 0., 
  1.02334403*^8, 97.999, 25.3, 5.159, 2.891, 10550.206, 1.3, 525.432, 17.31, 
  0.2, 50.1, 89.827, 1.6, 71.99, 0.707}, {"EGY", "Africa", "Egypt", 
  "2020-02-20", 1., 0., 0.143, "", "", 0., 0.01, 0., 0.001, "", "", 0., "", 
  "", "", "", "", "", "", "", "", "", "", "", "", "", "", "", "", "", "", "", 
  "", "", "", "", "", "", "", 0., 1.02334403*^8, 97.999, 25.3, 5.159, 2.891, 
  10550.206, 1.3, 525.432, 17.31, 0.2, 50.1, 89.827, 1.6, 71.99, 0.707}, 
 {"EGY", "Africa", "Egypt", "2020-02-21", 1., 0., 0., "", "", 0., 0.01, 0., 
  0., "", "", 0., "", "", "", "", "", "", "", "", "", "", "", "", "", "", "", 
  "", "", "", "", "", "", "", "", "", "", "", "", 0., 1.02334403*^8, 97.999, 
  25.3, 5.159, 2.891, 10550.206, 1.3, 525.432, 17.31, 0.2, 50.1, 89.827, 1.6, 
  71.99, 0.707}, {"EGY", "Africa", "Egypt", "2020-02-22", 1., 0., 0., "", "", 
  0., 0.01, 0., 0., "", "", 0., "", "", "", "", "", "", "", "", "", "", "", 
  "", "", "", "", "", "", "", "", "", "", "", "", "", "", "", "", 0., 
  1.02334403*^8, 97.999, 25.3, 5.159, 2.891, 10550.206, 1.3, 525.432, 17.31, 
  0.2, 50.1, 89.827, 1.6, 71.99, 0.707}, {"EGY", "Africa", "Egypt", 
  "2020-02-23", 1., 0., 0., "", "", 0., 0.01, 0., 0., "", "", 0., "", "", "", 
  "", "", "", "", "", "", "", "", "", "", "", "", "", "", "", "", "", "", "", 
  "", "", "", "", "", 0., 1.02334403*^8, 97.999, 25.3, 5.159, 2.891, 
  10550.206, 1.3, 525.432, 17.31, 0.2, 50.1, 89.827, 1.6, 71.99, 0.707}, 
 {"EGY", "Africa", "Egypt", "2020-02-24", 1., 0., 0., "", "", 0., 0.01, 0., 
  0., "", "", 0., "", "", "", "", "", "", "", "", "", "", "", "", "", "", "", 
  "", "", "", "", "", "", "", "", "", "", "", "", 0., 1.02334403*^8, 97.999, 
  25.3, 5.159, 2.891, 10550.206, 1.3, 525.432, 17.31, 0.2, 50.1, 89.827, 1.6, 
  71.99, 0.707}, {"EGY", "Africa", "Egypt", "2020-02-25", 1., 0., 0., "", "", 
  0., 0.01, 0., 0., "", "", 0., "", "", "", "", "", "", "", "", "", "", "", 
  "", "", "", "", "", "", "", "", "", "", "", "", "", "", "", "", 0., 
  1.02334403*^8, 97.999, 25.3, 5.159, 2.891, 10550.206, 1.3, 525.432, 17.31, 
  0.2, 50.1, 89.827, 1.6, 71.99, 0.707}, {"EGY", "Africa", "Egypt", 
  "2020-02-26", 1., 0., 0., "", "", 0., 0.01, 0., 0., "", "", 0., "", "", "", 
  "", "", "", "", "", "", "", "", "", "", "", "", "", "", "", "", "", "", "", 
  "", "", "", "", "", 0., 1.02334403*^8, 97.999, 25.3, 5.159, 2.891, 
  10550.206, 1.3, 525.432, 17.31, 0.2, 50.1, 89.827, 1.6, 71.99, 0.707}, 
 {"EGY", "Africa", "Egypt", "2020-02-27", 1., 0., 0., "", "", 0., 0.01, 0., 
  0., "", "", 0., "", "", "", "", "", "", "", "", "", "", "", "", "", "", "", 
  "", "", "", "", "", "", "", "", "", "", "", "", 0., 1.02334403*^8, 97.999, 
  25.3, 5.159, 2.891, 10550.206, 1.3, 525.432, 17.31, 0.2, 50.1, 89.827, 1.6, 
  71.99, 0.707}, {"EGY", "Africa", "Egypt", "2020-02-28", 1., 0., 0., "", "", 
  0., 0.01, 0., 0., "", "", 0., "", "", "", "", "", "", "", "", "", "", "", 
  "", "", "", "", "", "", "", "", "", "", "", "", "", "", "", "", 0., 
  1.02334403*^8, 97.999, 25.3, 5.159, 2.891, 10550.206, 1.3, 525.432, 17.31, 
  0.2, 50.1, 89.827, 1.6, 71.99, 0.707}, {"EGY", "Africa", "Egypt", 
  "2020-02-29", 1., 0., 0., "", "", 0., 0.01, 0., 0., "", "", 0., "", "", "", 
  "", "", "", "", "", "", "", "", "", "", "", "", "", "", "", "", "", "", "", 
  "", "", "", "", "", 0., 1.02334403*^8, 97.999, 25.3, 5.159, 2.891, 
  10550.206, 1.3, 525.432, 17.31, 0.2, 50.1, 89.827, 1.6, 71.99, 0.707}, 
 {"EGY", "Africa", "Egypt", "2020-03-01", 2., 1., 0.143, "", "", 0., 0.02, 
  0.01, 0.001, "", "", 0., "", "", "", "", "", "", "", "", "", "", "", "", 
  "", "", "", "", "", "", "", "", "", "", "", "", "", "", "", 0., 
  1.02334403*^8, 97.999, 25.3, 5.159, 2.891, 10550.206, 1.3, 525.432, 17.31, 
  0.2, 50.1, 89.827, 1.6, 71.99, 0.707}, {"EGY", "Africa", "Egypt", 
  "2020-03-02", 2., 0., 0.143, "", "", 0., 0.02, 0., 0.001, "", "", 0., "", 
  "", "", "", "", "", "", "", "", "", "", "", "", "", "", "", "", "", "", "", 
  "", "", "", "", "", "", "", 0., 1.02334403*^8, 97.999, 25.3, 5.159, 2.891, 
  10550.206, 1.3, 525.432, 17.31, 0.2, 50.1, 89.827, 1.6, 71.99, 0.707}, 
 {"EGY", "Africa", "Egypt", "2020-03-03", 2., 0., 0.143, "", "", 0., 0.02, 
  0., 0.001, "", "", 0., "", "", "", "", "", "", "", "", "", "", "", "", "", 
  "", "", "", "", "", "", "", "", "", "", "", "", "", "", 0., 1.02334403*^8, 
  97.999, 25.3, 5.159, 2.891, 10550.206, 1.3, 525.432, 17.31, 0.2, 50.1, 
  89.827, 1.6, 71.99, 0.707}, {"EGY", "Africa", "Egypt", "2020-03-04", 2., 
  0., 0.143, "", "", 0., 0.02, 0., 0.001, "", "", 0., "", "", "", "", "", "", 
  "", "", "", "", "", "", "", "", "", "", "", "", "", "", "", "", "", "", "", 
  "", "", 0., 1.02334403*^8, 97.999, 25.3, 5.159, 2.891, 10550.206, 1.3, 
  525.432, 17.31, 0.2, 50.1, 89.827, 1.6, 71.99, 0.707}, 
 {"EGY", "Africa", "Egypt", "2020-03-05", 3., 1., 0.286, "", "", 0., 0.029, 
  0.01, 0.003, "", "", 0., "", "", "", "", "", "", "", "", "", "", "", "", 
  "", "", "", "", "", "", "", "", "", "", "", "", "", "", "", 0., 
  1.02334403*^8, 97.999, 25.3, 5.159, 2.891, 10550.206, 1.3, 525.432, 17.31, 
  0.2, 50.1, 89.827, 1.6, 71.99, 0.707}, {"EGY", "Africa", "Egypt", 
  "2020-03-06", 15., 12., 2., "", "", 0., 0.147, 0.117, 0.02, "", "", 0., "", 
  "", "", "", "", "", "", "", "", "", "", "", "", "", "", "", "", "", "", "", 
  "", "", "", "", "", "", "", 0., 1.02334403*^8, 97.999, 25.3, 5.159, 2.891, 
  10550.206, 1.3, 525.432, 17.31, 0.2, 50.1, 89.827, 1.6, 71.99, 0.707}, 
 {"EGY", "Africa", "Egypt", "2020-03-07", 15., 0., 2., "", "", 0., 0.147, 0., 
  0.02, "", "", 0., "", "", "", "", "", "", "", "", "", "", "", "", "", "", 
  "", "", "", "", "", "", "", "", "", "", "", "", "", 0., 1.02334403*^8, 
  97.999, 25.3, 5.159, 2.891, 10550.206, 1.3, 525.432, 17.31, 0.2, 50.1, 
  89.827, 1.6, 71.99, 0.707}, {"EGY", "Africa", "Egypt", "2020-03-08", 49., 
  34., 6.714, 1., 1., 0.143, 0.479, 0.332, 0.066, 0.01, 0.01, 0.001, "", "", 
  "", "", "", "", "", "", "", "", "", "", "", "", "", "", "", "", "", "", "", 
  "", "", "", "", "", "", 0., 1.02334403*^8, 97.999, 25.3, 5.159, 2.891, 
  10550.206, 1.3, 525.432, 17.31, 0.2, 50.1, 89.827, 1.6, 71.99, 0.707}, 
 {"EGY", "Africa", "Egypt", "2020-03-09", 55., 6., 7.571, 1., 0., 0.143, 
  0.537, 0.059, 0.074, 0.01, 0., 0.001, "", "", "", "", "", "", "", "", "", 
  "", "", "", "", "", "", "", "", "", "", "", "", "", "", "", "", "", "", 0., 
  1.02334403*^8, 97.999, 25.3, 5.159, 2.891, 10550.206, 1.3, 525.432, 17.31, 
  0.2, 50.1, 89.827, 1.6, 71.99, 0.707}, {"EGY", "Africa", "Egypt", 
  "2020-03-10", 59., 4., 8.143, 1., 0., 0.143, 0.577, 0.039, 0.08, 0.01, 0., 
  0.001, "", "", "", "", "", "", "", "", "", "", "", "", "", "", "", "", "", 
  "", "", "", "", "", "", "", "", "", "", 0., 1.02334403*^8, 97.999, 25.3, 
  5.159, 2.891, 10550.206, 1.3, 525.432, 17.31, 0.2, 50.1, 89.827, 1.6, 
  71.99, 0.707}, {"EGY", "Africa", "Egypt", "2020-03-11", 60., 1., 8.286, 1., 
  0., 0.143, 0.586, 0.01, 0.081, 0.01, 0., 0.001, "", "", "", "", "", "", "", 
  "", "", "", "", "", "", "", "", "", "", "", "", "", "", "", "", "", "", "", 
  "", 0., 1.02334403*^8, 97.999, 25.3, 5.159, 2.891, 10550.206, 1.3, 525.432, 
  17.31, 0.2, 50.1, 89.827, 1.6, 71.99, 0.707}, 
 {"EGY", "Africa", "Egypt", "2020-03-12", 67., 7., 9.143, 1., 0., 0.143, 
  0.655, 0.068, 0.089, 0.01, 0., 0.001, "", "", "", "", "", "", "", "", "", 
  "", "", "", "", "", "", "", "", "", "", "", "", "", "", "", "", "", "", 0., 
  1.02334403*^8, 97.999, 25.3, 5.159, 2.891, 10550.206, 1.3, 525.432, 17.31, 
  0.2, 50.1, 89.827, 1.6, 71.99, 0.707}, {"EGY", "Africa", "Egypt", 
  "2020-03-13", 80., 13., 9.286, 2., 1., 0.286, 0.782, 0.127, 0.091, 0.02, 
  0.01, 0.003, "", "", "", "", "", "", "", "", "", "", "", "", "", "", "", 
  "", "", "", "", "", "", "", "", "", "", "", "", 0., 1.02334403*^8, 97.999, 
  25.3, 5.159, 2.891, 10550.206, 1.3, 525.432, 17.31, 0.2, 50.1, 89.827, 1.6, 
  71.99, 0.707}, {"EGY", "Africa", "Egypt", "2020-03-14", 109., 29., 13.429, 
  2., 0., 0.286, 1.065, 0.283, 0.131, 0.02, 0., 0.003, "", "", "", "", "", 
  "", "", "", "", "", "", "", "", "", "", "", "", "", "", "", "", "", "", "", 
  "", "", "", 0., 1.02334403*^8, 97.999, 25.3, 5.159, 2.891, 10550.206, 1.3, 
  525.432, 17.31, 0.2, 50.1, 89.827, 1.6, 71.99, 0.707}, 
 {"EGY", "Africa", "Egypt", "2020-03-15", 110., 1., 8.714, 2., 0., 0.143, 
  1.075, 0.01, 0.085, 0.02, 0., 0.001, 1.56, "", "", "", "", "", "", "", "", 
  "", "", "", "", "", "", "", "", "", "", "", "", "", "", "", "", "", "", 
  11.11, 1.02334403*^8, 97.999, 25.3, 5.159, 2.891, 10550.206, 1.3, 525.432, 
  17.31, 0.2, 50.1, 89.827, 1.6, 71.99, 0.707}, 
 {"EGY", "Africa", "Egypt", "2020-03-16", 150., 40., 13.571, 2., 0., 0.143, 
  1.466, 0.391, 0.133, 0.02, 0., 0.001, 1.62, "", "", "", "", "", "", "", "", 
  "", "", "", "", "", "", "", "", "", "", "", "", "", "", "", "", "", "", 
  18.52, 1.02334403*^8, 97.999, 25.3, 5.159, 2.891, 10550.206, 1.3, 525.432, 
  17.31, 0.2, 50.1, 89.827, 1.6, 71.99, 0.707}, 
 {"EGY", "Africa", "Egypt", "2020-03-17", 196., 46., 19.571, 4., 2., 0.429, 
  1.915, 0.45, 0.191, 0.039, 0.02, 0.004, 1.61, "", "", "", "", "", "", "", 
  "", "", "", "", "", "", "", "", "", "", "", "", "", "", "", "", "", "", "", 
  18.52, 1.02334403*^8, 97.999, 25.3, 5.159, 2.891, 10550.206, 1.3, 525.432, 
  17.31, 0.2, 50.1, 89.827, 1.6, 71.99, 0.707}, 
 {"EGY", "Africa", "Egypt", "2020-03-18", 196., 0., 19.429, 6., 2., 0.714, 
  1.915, 0., 0.19, 0.059, 0.02, 0.007, 1.55, "", "", "", "", "", "", "", "", 
  "", "", "", "", "", "", "", "", "", "", "", "", "", "", "", "", "", "", 
  18.52, 1.02334403*^8, 97.999, 25.3, 5.159, 2.891, 10550.206, 1.3, 525.432, 
  17.31, 0.2, 50.1, 89.827, 1.6, 71.99, 0.707}, 
 {"EGY", "Africa", "Egypt", "2020-03-19", 256., 60., 27., 6., 0., 0.714, 
  2.502, 0.586, 0.264, 0.059, 0., 0.007, 1.56, "", "", "", "", "", "", "", 
  "", "", "", "", "", "", "", "", "", "", "", "", "", "", "", "", "", "", "", 
  29.63, 1.02334403*^8, 97.999, 25.3, 5.159, 2.891, 10550.206, 1.3, 525.432, 
  17.31, 0.2, 50.1, 89.827, 1.6, 71.99, 0.707}, 
 {"EGY", "Africa", "Egypt", "2020-03-20", 285., 29., 29.286, 8., 2., 0.857, 
  2.785, 0.283, 0.286, 0.078, 0.02, 0.008, 1.49, "", "", "", "", "", "", "", 
  "", "", "", "", "", "", "", "", "", "", "", "", "", "", "", "", "", "", "", 
  29.63, 1.02334403*^8, 97.999, 25.3, 5.159, 2.891, 10550.206, 1.3, 525.432, 
  17.31, 0.2, 50.1, 89.827, 1.6, 71.99, 0.707}, 
 {"EGY", "Africa", "Egypt", "2020-03-21", 294., 9., 26.429, 10., 2., 1.143, 
  2.873, 0.088, 0.258, 0.098, 0.02, 0.011, 1.45, "", "", "", "", "", "", "", 
  "", "", "", "", "", "", "", "", "", "", "", "", "", "", "", "", "", "", "", 
  40.74, 1.02334403*^8, 97.999, 25.3, 5.159, 2.891, 10550.206, 1.3, 525.432, 
  17.31, 0.2, 50.1, 89.827, 1.6, 71.99, 0.707}, 
 {"EGY", "Africa", "Egypt", "2020-03-22", 327., 33., 31., 14., 4., 1.714, 
  3.195, 0.322, 0.303, 0.137, 0.039, 0.017, 1.46, "", "", "", "", "", "", "", 
  "", "", "", "", "", "", "", "", "", "", "", "", "", "", "", "", "", "", "", 
  40.74, 1.02334403*^8, 97.999, 25.3, 5.159, 2.891, 10550.206, 1.3, 525.432, 
  17.31, 0.2, 50.1, 89.827, 1.6, 71.99, 0.707}, 
 {"EGY", "Africa", "Egypt", "2020-03-23", 366., 39., 30.857, 19., 5., 2.429, 
  3.577, 0.381, 0.302, 0.186, 0.049, 0.024, 1.43, "", "", "", "", "", "", "", 
  "", "", "", "", "", "", "", "", "", "", "", "", "", "", "", "", "", "", "", 
  40.74, 1.02334403*^8, 97.999, 25.3, 5.159, 2.891, 10550.206, 1.3, 525.432, 
  17.31, 0.2, 50.1, 89.827, 1.6, 71.99, 0.707}, 
 {"EGY", "Africa", "Egypt", "2020-03-24", 402., 36., 29.429, 20., 1., 2.286, 
  3.928, 0.352, 0.288, 0.195, 0.01, 0.022, 1.42, "", "", "", "", "", "", "", 
  "", "", "", "", "", "", "", "", "", "", "", "", "", "", "", "", "", "", "", 
  51.85, 1.02334403*^8, 97.999, 25.3, 5.159, 2.891, 10550.206, 1.3, 525.432, 
  17.31, 0.2, 50.1, 89.827, 1.6, 71.99, 0.707}, 
 {"EGY", "Africa", "Egypt", "2020-03-25", 456., 54., 37.143, 21., 1., 2.143, 
  4.456, 0.528, 0.363, 0.205, 0.01, 0.021, 1.45, "", "", "", "", "", "", "", 
  "", "", "", "", "", "", "", "", "", "", "", "", "", "", "", "", "", "", "", 
  84.26, 1.02334403*^8, 97.999, 25.3, 5.159, 2.891, 10550.206, 1.3, 525.432, 
  17.31, 0.2, 50.1, 89.827, 1.6, 71.99, 0.707}, 
 {"EGY", "Africa", "Egypt", "2020-03-26", 495., 39., 34.143, 24., 3., 2.571, 
  4.837, 0.381, 0.334, 0.235, 0.029, 0.025, 1.39, "", "", "", "", "", "", "", 
  "", "", "", "", "", "", "", "", "", "", "", "", "", "", "", "", "", "", "", 
  84.26, 1.02334403*^8, 97.999, 25.3, 5.159, 2.891, 10550.206, 1.3, 525.432, 
  17.31, 0.2, 50.1, 89.827, 1.6, 71.99, 0.707}, 
 {"EGY", "Africa", "Egypt", "2020-03-27", 536., 41., 35.857, 30., 6., 3.143, 
  5.238, 0.401, 0.35, 0.293, 0.059, 0.031, 1.4, "", "", "", "", "", "", "", 
  "", "", "", "", "", "", "", "", "", "", "", "", "", "", "", "", "", "", "", 
  84.26, 1.02334403*^8, 97.999, 25.3, 5.159, 2.891, 10550.206, 1.3, 525.432, 
  17.31, 0.2, 50.1, 89.827, 1.6, 71.99, 0.707}, 
 {"EGY", "Africa", "Egypt", "2020-03-28", 576., 40., 40.286, 36., 6., 3.714, 
  5.629, 0.391, 0.394, 0.352, 0.059, 0.036, 1.42, "", "", "", "", "", "", "", 
  "", "", "", "", "", "", "", "", "", "", "", "", "", "", "", "", "", "", "", 
  84.26, 1.02334403*^8, 97.999, 25.3, 5.159, 2.891, 10550.206, 1.3, 525.432, 
  17.31, 0.2, 50.1, 89.827, 1.6, 71.99, 0.707}, 
 {"EGY", "Africa", "Egypt", "2020-03-29", 609., 33., 40.286, 40., 4., 3.714, 
  5.951, 0.322, 0.394, 0.391, 0.039, 0.036, 1.44, "", "", "", "", "", "", "", 
  "", "", "", "", "", "", "", "", "", "", "", "", "", "", "", "", "", "", "", 
  84.26, 1.02334403*^8, 97.999, 25.3, 5.159, 2.891, 10550.206, 1.3, 525.432, 
  17.31, 0.2, 50.1, 89.827, 1.6, 71.99, 0.707}, 
 {"EGY", "Africa", "Egypt", "2020-03-30", 656., 47., 41.429, 41., 1., 3.143, 
  6.41, 0.459, 0.405, 0.401, 0.01, 0.031, 1.46, "", "", "", "", "", "", "", 
  "", "", "", "", "", "", "", "", "", "", "", "", "", "", "", "", "", "", "", 
  84.26, 1.02334403*^8, 97.999, 25.3, 5.159, 2.891, 10550.206, 1.3, 525.432, 
  17.31, 0.2, 50.1, 89.827, 1.6, 71.99, 0.707}, 
 {"EGY", "Africa", "Egypt", "2020-03-31", 710., 54., 44., 46., 5., 3.714, 
  6.938, 0.528, 0.43, 0.45, 0.049, 0.036, 1.53, "", "", "", "", "", "", "", 
  "", "", "", "", "", "", "", "", "", "", "", "", "", "", "", "", "", "", "", 
  84.26, 1.02334403*^8, 97.999, 25.3, 5.159, 2.891, 10550.206, 1.3, 525.432, 
  17.31, 0.2, 50.1, 89.827, 1.6, 71.99, 0.707}, 
 {"EGY", "Africa", "Egypt", "2020-04-01", 779., 69., 46.143, 52., 6., 4.429, 
  7.612, 0.674, 0.451, 0.508, 0.059, 0.043, 1.62, "", "", "", "", "", "", "", 
  "", "", "", "", "", "", "", "", "", "", "", "", "", "", "", "", "", "", "", 
  84.26, 1.02334403*^8, 97.999, 25.3, 5.159, 2.891, 10550.206, 1.3, 525.432, 
  17.31, 0.2, 50.1, 89.827, 1.6, 71.99, 0.707}, 
 {"EGY", "Africa", "Egypt", "2020-04-02", 865., 86., 52.857, 58., 6., 4.857, 
  8.453, 0.84, 0.517, 0.567, 0.059, 0.047, 1.68, "", "", "", "", "", "", "", 
  "", "", "", "", "", "", "", "", "", "", "", "", "", "", "", "", "", "", "", 
  84.26, 1.02334403*^8, 97.999, 25.3, 5.159, 2.891, 10550.206, 1.3, 525.432, 
  17.31, 0.2, 50.1, 89.827, 1.6, 71.99, 0.707}, 
 {"EGY", "Africa", "Egypt", "2020-04-03", 985., 120., 64.143, 66., 8., 5.143, 
  9.625, 1.173, 0.627, 0.645, 0.078, 0.05, 1.73, "", "", "", "", "", "", "", 
  "", "", "", "", "", "", "", "", "", "", "", "", "", "", "", "", "", "", "", 
  84.26, 1.02334403*^8, 97.999, 25.3, 5.159, 2.891, 10550.206, 1.3, 525.432, 
  17.31, 0.2, 50.1, 89.827, 1.6, 71.99, 0.707}, 
 {"EGY", "Africa", "Egypt", "2020-04-04", 1070., 85., 70.571, 71., 5., 5., 
  10.456, 0.831, 0.69, 0.694, 0.049, 0.049, 1.71, "", "", "", "", "", "", "", 
  "", "", "", "", "", "", "", "", "", "", "", "", "", "", "", "", "", "", "", 
  84.26, 1.02334403*^8, 97.999, 25.3, 5.159, 2.891, 10550.206, 1.3, 525.432, 
  17.31, 0.2, 50.1, 89.827, 1.6, 71.99, 0.707}, 
 {"EGY", "Africa", "Egypt", "2020-04-05", 1173., 103., 80.571, 78., 7., 
  5.429, 11.462, 1.007, 0.787, 0.762, 0.068, 0.053, 1.69, "", "", "", "", "", 
  "", "", "", "", "", "", "", "", "", "", "", "", "", "", "", "", "", "", "", 
  "", "", 84.26, 1.02334403*^8, 97.999, 25.3, 5.159, 2.891, 10550.206, 1.3, 
  525.432, 17.31, 0.2, 50.1, 89.827, 1.6, 71.99, 0.707}, 
 {"EGY", "Africa", "Egypt", "2020-04-06", 1322., 149., 95.143, 85., 7., 
  6.286, 12.918, 1.456, 0.93, 0.831, 0.068, 0.061, 1.64, "", "", "", "", "", 
  "", "", "", "", "", "", "", "", "", "", "", "", "", "", "", "", "", "", "", 
  "", "", 84.26, 1.02334403*^8, 97.999, 25.3, 5.159, 2.891, 10550.206, 1.3, 
  525.432, 17.31, 0.2, 50.1, 89.827, 1.6, 71.99, 0.707}, 
 {"EGY", "Africa", "Egypt", "2020-04-07", 1450., 128., 105.714, 94., 9., 
  6.857, 14.169, 1.251, 1.033, 0.919, 0.088, 0.067, 1.56, "", "", "", "", "", 
  "", "", "", "", "", "", "", "", "", "", "", "", "", "", "", "", "", "", "", 
  "", "", 84.26, 1.02334403*^8, 97.999, 25.3, 5.159, 2.891, 10550.206, 1.3, 
  525.432, 17.31, 0.2, 50.1, 89.827, 1.6, 71.99, 0.707}, 
 {"EGY", "Africa", "Egypt", "2020-04-08", 1560., 110., 111.571, 103., 9., 
  7.286, 15.244, 1.075, 1.09, 1.007, 0.088, 0.071, 1.49, "", "", "", "", "", 
  "", "", "", "", "", "", "", "", "", "", "", "", "", "", "", "", "", "", "", 
  "", "", 84.26, 1.02334403*^8, 97.999, 25.3, 5.159, 2.891, 10550.206, 1.3, 
  525.432, 17.31, 0.2, 50.1, 89.827, 1.6, 71.99, 0.707}, 
 {"EGY", "Africa", "Egypt", "2020-04-09", 1699., 139., 119.143, 118., 15., 
  8.571, 16.602, 1.358, 1.164, 1.153, 0.147, 0.084, 1.43, "", "", "", "", "", 
  "", "", "", "", "", "", "", "", "", "", "", "", "", "", "", "", "", "", "", 
  "", "", 84.26, 1.02334403*^8, 97.999, 25.3, 5.159, 2.891, 10550.206, 1.3, 
  525.432, 17.31, 0.2, 50.1, 89.827, 1.6, 71.99, 0.707}, 
 {"EGY", "Africa", "Egypt", "2020-04-10", 1794., 95., 115.571, 135., 17., 
  9.857, 17.531, 0.928, 1.129, 1.319, 0.166, 0.096, 1.39, "", "", "", "", "", 
  "", "", "", "", "", "", "", "", "", "", "", "", "", "", "", "", "", "", "", 
  "", "", 84.26, 1.02334403*^8, 97.999, 25.3, 5.159, 2.891, 10550.206, 1.3, 
  525.432, 17.31, 0.2, 50.1, 89.827, 1.6, 71.99, 0.707}, 
 {"EGY", "Africa", "Egypt", "2020-04-11", 1939., 145., 124.143, 146., 11., 
  10.714, 18.948, 1.417, 1.213, 1.427, 0.107, 0.105, 1.38, "", "", "", "", 
  "", "", "", "", "", "", "", "", "", "", "", "", "", "", "", "", "", "", "", 
  "", "", "", 84.26, 1.02334403*^8, 97.999, 25.3, 5.159, 2.891, 10550.206, 
  1.3, 525.432, 17.31, 0.2, 50.1, 89.827, 1.6, 71.99, 0.707}, 
 {"EGY", "Africa", "Egypt", "2020-04-12", 2065., 126., 127.429, 159., 13., 
  11.571, 20.179, 1.231, 1.245, 1.554, 0.127, 0.113, 1.36, "", "", "", "", 
  "", "", "", "", "", "", "", "", "", "", "", "", "", "", "", "", "", "", "", 
  "", "", "", 84.26, 1.02334403*^8, 97.999, 25.3, 5.159, 2.891, 10550.206, 
  1.3, 525.432, 17.31, 0.2, 50.1, 89.827, 1.6, 71.99, 0.707}, 
 {"EGY", "Africa", "Egypt", "2020-04-13", 2190., 125., 124., 164., 5., 
  11.286, 21.4, 1.221, 1.212, 1.603, 0.049, 0.11, 1.33, "", "", "", "", "", 
  "", "", "", "", "", "", "", "", "", "", "", "", "", "", "", "", "", "", "", 
  "", "", 84.26, 1.02334403*^8, 97.999, 25.3, 5.159, 2.891, 10550.206, 1.3, 
  525.432, 17.31, 0.2, 50.1, 89.827, 1.6, 71.99, 0.707}, 
 {"EGY", "Africa", "Egypt", "2020-04-14", 2350., 160., 128.571, 178., 14., 
  12., 22.964, 1.564, 1.256, 1.739, 0.137, 0.117, 1.33, "", "", "", "", "", 
  "", "", "", "", "", "", "", "", "", "", "", "", "", "", "", "", "", "", "", 
  "", "", 84.26, 1.02334403*^8, 97.999, 25.3, 5.159, 2.891, 10550.206, 1.3, 
  525.432, 17.31, 0.2, 50.1, 89.827, 1.6, 71.99, 0.707}, 
 {"EGY", "Africa", "Egypt", "2020-04-15", 2505., 155., 135., 183., 5., 
  11.429, 24.479, 1.515, 1.319, 1.788, 0.049, 0.112, 1.32, "", "", "", "", 
  "", "", "", "", "", "", "", "", "", "", "", "", "", "", "", "", "", "", "", 
  "", "", "", 84.26, 1.02334403*^8, 97.999, 25.3, 5.159, 2.891, 10550.206, 
  1.3, 525.432, 17.31, 0.2, 50.1, 89.827, 1.6, 71.99, 0.707}, 
 {"EGY", "Africa", "Egypt", "2020-04-16", 2673., 168., 139.143, 196., 13., 
  11.143, 26.12, 1.642, 1.36, 1.915, 0.127, 0.109, 1.3, "", "", "", "", "", 
  "", "", "", "", "", "", "", "", "", "", "", "", "", "", "", "", "", "", "", 
  "", "", 84.26, 1.02334403*^8, 97.999, 25.3, 5.159, 2.891, 10550.206, 1.3, 
  525.432, 17.31, 0.2, 50.1, 89.827, 1.6, 71.99, 0.707}, 
 {"EGY", "Africa", "Egypt", "2020-04-17", 2844., 171., 150., 205., 9., 10., 
  27.791, 1.671, 1.466, 2.003, 0.088, 0.098, 1.29, "", "", "", "", "", "", 
  "", "", "", "", "", "", "", "", "", "", "", "", "", "", "", "", "", "", "", 
  "", 84.26, 1.02334403*^8, 97.999, 25.3, 5.159, 2.891, 10550.206, 1.3, 
  525.432, 17.31, 0.2, 50.1, 89.827, 1.6, 71.99, 0.707}, 
 {"EGY", "Africa", "Egypt", "2020-04-18", 3032., 188., 156.143, 224., 19., 
  11.143, 29.628, 1.837, 1.526, 2.189, 0.186, 0.109, 1.27, "", "", "", "", 
  "", "", "", "", "", "", "", "", "", "", "", "", "", "", "", "", "", "", "", 
  "", "", "", 84.26, 1.02334403*^8, 97.999, 25.3, 5.159, 2.891, 10550.206, 
  1.3, 525.432, 17.31, 0.2, 50.1, 89.827, 1.6, 71.99, 0.707}, 
 {"EGY", "Africa", "Egypt", "2020-04-19", 3144., 112., 154.143, 239., 15., 
  11.429, 30.723, 1.094, 1.506, 2.335, 0.147, 0.112, 1.25, "", "", "", "", 
  "", "", "", "", "", "", "", "", "", "", "", "", "", "", "", "", "", "", "", 
  "", "", "", 84.26, 1.02334403*^8, 97.999, 25.3, 5.159, 2.891, 10550.206, 
  1.3, 525.432, 17.31, 0.2, 50.1, 89.827, 1.6, 71.99, 0.707}, 
 {"EGY", "Africa", "Egypt", "2020-04-20", 3333., 189., 163.286, 250., 11., 
  12.286, 32.57, 1.847, 1.596, 2.443, 0.107, 0.12, 1.25, "", "", "", "", "", 
  "", "", "", "", "", "", "", "", "", "", "", "", "", "", "", "", "", "", "", 
  "", "", 84.26, 1.02334403*^8, 97.999, 25.3, 5.159, 2.891, 10550.206, 1.3, 
  525.432, 17.31, 0.2, 50.1, 89.827, 1.6, 71.99, 0.707}, 
 {"EGY", "Africa", "Egypt", "2020-04-21", 3490., 157., 162.857, 264., 14., 
  12.286, 34.104, 1.534, 1.591, 2.58, 0.137, 0.12, 1.24, "", "", "", "", "", 
  "", "", "", "", "", "", "", "", "", "", "", "", "", "", "", "", "", "", "", 
  "", "", 84.26, 1.02334403*^8, 97.999, 25.3, 5.159, 2.891, 10550.206, 1.3, 
  525.432, 17.31, 0.2, 50.1, 89.827, 1.6, 71.99, 0.707}, 
 {"EGY", "Africa", "Egypt", "2020-04-22", 3659., 169., 164.857, 276., 12., 
  13.286, 35.755, 1.651, 1.611, 2.697, 0.117, 0.13, 1.26, "", "", "", "", "", 
  "", "", "", "", "", "", "", "", "", "", "", "", "", "", "", "", "", "", "", 
  "", "", 84.26, 1.02334403*^8, 97.999, 25.3, 5.159, 2.891, 10550.206, 1.3, 
  525.432, 17.31, 0.2, 50.1, 89.827, 1.6, 71.99, 0.707}, 
 {"EGY", "Africa", "Egypt", "2020-04-23", 3891., 232., 174., 287., 11., 13., 
  38.022, 2.267, 1.7, 2.805, 0.107, 0.127, 1.28, "", "", "", "", "", "", "", 
  "", "", "", "", "", "", "", "", "", "", "", "", "", "", "", "", "", "", "", 
  84.26, 1.02334403*^8, 97.999, 25.3, 5.159, 2.891, 10550.206, 1.3, 525.432, 
  17.31, 0.2, 50.1, 89.827, 1.6, 71.99, 0.707}, 
 {"EGY", "Africa", "Egypt", "2020-04-24", 4092., 201., 178.286, 294., 7., 
  12.714, 39.987, 1.964, 1.742, 2.873, 0.068, 0.124, 1.29, "", "", "", "", 
  "", "", "", "", "", "", "", "", "", "", "", "", "", "", "", "", "", "", "", 
  "", "", "", 84.26, 1.02334403*^8, 97.999, 25.3, 5.159, 2.891, 10550.206, 
  1.3, 525.432, 17.31, 0.2, 50.1, 89.827, 1.6, 71.99, 0.707}, 
 {"EGY", "Africa", "Egypt", "2020-04-25", 4319., 227., 183.857, 307., 13., 
  11.857, 42.205, 2.218, 1.797, 3., 0.127, 0.116, 1.3, "", "", "", "", "", 
  "", "", "", "", "", "", "", "", "", "", "", "", "", "", "", "", "", "", "", 
  "", "", 84.26, 1.02334403*^8, 97.999, 25.3, 5.159, 2.891, 10550.206, 1.3, 
  525.432, 17.31, 0.2, 50.1, 89.827, 1.6, 71.99, 0.707}, 
 {"EGY", "Africa", "Egypt", "2020-04-26", 4534., 215., 198.571, 317., 10., 
  11.143, 44.306, 2.101, 1.94, 3.098, 0.098, 0.109, 1.31, "", "", "", "", "", 
  "", "", "", "", "", "", "", "", "", "", "", "", "", "", "", "", "", "", "", 
  "", "", 84.26, 1.02334403*^8, 97.999, 25.3, 5.159, 2.891, 10550.206, 1.3, 
  525.432, 17.31, 0.2, 50.1, 89.827, 1.6, 71.99, 0.707}, 
 {"EGY", "Africa", "Egypt", "2020-04-27", 4782., 248., 207., 337., 20., 
  12.429, 46.729, 2.423, 2.023, 3.293, 0.195, 0.121, 1.32, "", "", "", "", 
  "", "", "", "", "", "", "", "", "", "", "", "", "", "", "", "", "", "", "", 
  "", "", "", 84.26, 1.02334403*^8, 97.999, 25.3, 5.159, 2.891, 10550.206, 
  1.3, 525.432, 17.31, 0.2, 50.1, 89.827, 1.6, 71.99, 0.707}, 
 {"EGY", "Africa", "Egypt", "2020-04-28", 5042., 260., 221.714, 359., 22., 
  13.571, 49.27, 2.541, 2.167, 3.508, 0.215, 0.133, 1.32, "", "", "", "", "", 
  "", "", "", "", "", "", "", "", "", "", "", "", "", "", "", "", "", "", "", 
  "", "", 84.26, 1.02334403*^8, 97.999, 25.3, 5.159, 2.891, 10550.206, 1.3, 
  525.432, 17.31, 0.2, 50.1, 89.827, 1.6, 71.99, 0.707}, 
 {"EGY", "Africa", "Egypt", "2020-04-29", 5268., 226., 229.857, 380., 21., 
  14.857, 51.478, 2.208, 2.246, 3.713, 0.205, 0.145, 1.31, "", "", "", "", 
  "", "", "", "", "", "", "", "", "", "", "", "", "", "", "", "", "", "", "", 
  "", "", "", 84.26, 1.02334403*^8, 97.999, 25.3, 5.159, 2.891, 10550.206, 
  1.3, 525.432, 17.31, 0.2, 50.1, 89.827, 1.6, 71.99, 0.707}, 
 {"EGY", "Africa", "Egypt", "2020-04-30", 5537., 269., 235.143, 392., 12., 
  15., 54.107, 2.629, 2.298, 3.831, 0.117, 0.147, 1.32, "", "", "", "", "", 
  "", "", "", "", "", "", "", "", "", "", "", "", "", "", "", "", "", "", "", 
  "", "", 84.26, 1.02334403*^8, 97.999, 25.3, 5.159, 2.891, 10550.206, 1.3, 
  525.432, 17.31, 0.2, 50.1, 89.827, 1.6, 71.99, 0.707}, 
 {"EGY", "Africa", "Egypt", "2020-05-01", 5895., 358., 257.571, 406., 14., 
  16., 57.605, 3.498, 2.517, 3.967, 0.137, 0.156, 1.34, "", "", "", "", "", 
  "", "", "", "", "", "", "", "", "", "", "", "", "", "", "", "", "", "", "", 
  "", "", 84.26, 1.02334403*^8, 97.999, 25.3, 5.159, 2.891, 10550.206, 1.3, 
  525.432, 17.31, 0.2, 50.1, 89.827, 1.6, 71.99, 0.707}, 
 {"EGY", "Africa", "Egypt", "2020-05-02", 6193., 298., 267.714, 415., 9., 
  15.429, 60.517, 2.912, 2.616, 4.055, 0.088, 0.151, 1.34, "", "", "", "", 
  "", "", "", "", "", "", "", "", "", "", "", "", "", "", "", "", "", "", "", 
  "", "", "", 84.26, 1.02334403*^8, 97.999, 25.3, 5.159, 2.891, 10550.206, 
  1.3, 525.432, 17.31, 0.2, 50.1, 89.827, 1.6, 71.99, 0.707}, 
 {"EGY", "Africa", "Egypt", "2020-05-03", 6465., 272., 275.857, 429., 14., 
  16., 63.175, 2.658, 2.696, 4.192, 0.137, 0.156, 1.34, "", "", "", "", "", 
  "", "", "", "", "", "", "", "", "", "", "", "", "", "", "", "", "", "", "", 
  "", "", 84.26, 1.02334403*^8, 97.999, 25.3, 5.159, 2.891, 10550.206, 1.3, 
  525.432, 17.31, 0.2, 50.1, 89.827, 1.6, 71.99, 0.707}, 
 {"EGY", "Africa", "Egypt", "2020-05-04", 6813., 348., 290.143, 436., 7., 
  14.143, 66.576, 3.401, 2.835, 4.261, 0.068, 0.138, 1.35, "", "", "", "", 
  "", "", "", "", "", "", "", "", "", "", "", "", "", "", "", "", "", "", "", 
  "", "", "", 84.26, 1.02334403*^8, 97.999, 25.3, 5.159, 2.891, 10550.206, 
  1.3, 525.432, 17.31, 0.2, 50.1, 89.827, 1.6, 71.99, 0.707}, 
 {"EGY", "Africa", "Egypt", "2020-05-05", 7201., 388., 308.429, 452., 16., 
  13.286, 70.367, 3.791, 3.014, 4.417, 0.156, 0.13, 1.36, "", "", "", "", "", 
  "", "", "", "", "", "", "", "", "", "", "", "", "", "", "", "", "", "", "", 
  "", "", 84.26, 1.02334403*^8, 97.999, 25.3, 5.159, 2.891, 10550.206, 1.3, 
  525.432, 17.31, 0.2, 50.1, 89.827, 1.6, 71.99, 0.707}, 
 {"EGY", "Africa", "Egypt", "2020-05-06", 7588., 387., 331.429, 469., 17., 
  12.714, 74.149, 3.782, 3.239, 4.583, 0.166, 0.124, 1.35, "", "", "", "", 
  "", "", "", "", "", "", "", "", "", "", "", "", "", "", "", "", "", "", "", 
  "", "", "", 84.26, 1.02334403*^8, 97.999, 25.3, 5.159, 2.891, 10550.206, 
  1.3, 525.432, 17.31, 0.2, 50.1, 89.827, 1.6, 71.99, 0.707}, 
 {"EGY", "Africa", "Egypt", "2020-05-07", 7981., 393., 349.143, 482., 13., 
  12.857, 77.989, 3.84, 3.412, 4.71, 0.127, 0.126, 1.34, "", "", "", "", "", 
  "", "", "", "", "", "", "", "", "", "", "", "", "", "", "", "", "", "", "", 
  "", "", 84.26, 1.02334403*^8, 97.999, 25.3, 5.159, 2.891, 10550.206, 1.3, 
  525.432, 17.31, 0.2, 50.1, 89.827, 1.6, 71.99, 0.707}, 
 {"EGY", "Africa", "Egypt", "2020-05-08", 8476., 495., 368.714, 503., 21., 
  13.857, 82.826, 4.837, 3.603, 4.915, 0.205, 0.135, 1.32, "", "", "", "", 
  "", "", "", "", "", "", "", "", "", "", "", "", "", "", "", "", "", "", "", 
  "", "", "", 84.26, 1.02334403*^8, 97.999, 25.3, 5.159, 2.891, 10550.206, 
  1.3, 525.432, 17.31, 0.2, 50.1, 89.827, 1.6, 71.99, 0.707}, 
 {"EGY", "Africa", "Egypt", "2020-05-09", 8964., 488., 395.857, 514., 11., 
  14.143, 87.595, 4.769, 3.868, 5.023, 0.107, 0.138, 1.29, "", "", "", "", 
  "", "", "", "", "", "", "", "", "", "", "", "", "", "", "", "", "", "", "", 
  "", "", "", 84.26, 1.02334403*^8, 97.999, 25.3, 5.159, 2.891, 10550.206, 
  1.3, 525.432, 17.31, 0.2, 50.1, 89.827, 1.6, 71.99, 0.707}, 
 {"EGY", "Africa", "Egypt", "2020-05-10", 9400., 436., 419.286, 525., 11., 
  13.714, 91.856, 4.261, 4.097, 5.13, 0.107, 0.134, 1.25, "", "", "", "", "", 
  "", "", "", "", "", "", "", "", "", "", "", "", "", "", "", "", "", "", "", 
  "", "", 84.26, 1.02334403*^8, 97.999, 25.3, 5.159, 2.891, 10550.206, 1.3, 
  525.432, 17.31, 0.2, 50.1, 89.827, 1.6, 71.99, 0.707}, 
 {"EGY", "Africa", "Egypt", "2020-05-11", 9746., 346., 419., 533., 8., 
  13.857, 95.237, 3.381, 4.094, 5.208, 0.078, 0.135, 1.2, "", "", "", "", "", 
  "", "", "", "", "", "", "", "", "", "", "", "", "", "", "", "", "", "", "", 
  "", "", 84.26, 1.02334403*^8, 97.999, 25.3, 5.159, 2.891, 10550.206, 1.3, 
  525.432, 17.31, 0.2, 50.1, 89.827, 1.6, 71.99, 0.707}, 
 {"EGY", "Africa", "Egypt", "2020-05-12", 10093., 347., 413.143, 544., 11., 
  13.143, 98.628, 3.391, 4.037, 5.316, 0.107, 0.128, 1.17, "", "", "", "", 
  "", "", "", "", "", "", "", "", "", "", "", "", "", "", "", "", "", "", "", 
  "", "", "", 84.26, 1.02334403*^8, 97.999, 25.3, 5.159, 2.891, 10550.206, 
  1.3, 525.432, 17.31, 0.2, 50.1, 89.827, 1.6, 71.99, 0.707}, 
 {"EGY", "Africa", "Egypt", "2020-05-13", 10431., 338., 406.143, 556., 12., 
  12.429, 101.931, 3.303, 3.969, 5.433, 0.117, 0.121, 1.17, "", "", "", "", 
  "", "", "", "", "", "", "", "", "", "", "", "", "", "", "", "", "", "", "", 
  "", "", "", 84.26, 1.02334403*^8, 97.999, 25.3, 5.159, 2.891, 10550.206, 
  1.3, 525.432, 17.31, 0.2, 50.1, 89.827, 1.6, 71.99, 0.707}, 
 {"EGY", "Africa", "Egypt", "2020-05-14", 10829., 398., 406.857, 571., 15., 
  12.714, 105.82, 3.889, 3.976, 5.58, 0.147, 0.124, 1.18, "", "", "", "", "", 
  "", "", "", "", "", "", "", "", "", "", "", "", "", "", "", "", "", "", "", 
  "", "", 84.26, 1.02334403*^8, 97.999, 25.3, 5.159, 2.891, 10550.206, 1.3, 
  525.432, 17.31, 0.2, 50.1, 89.827, 1.6, 71.99, 0.707}, 
 {"EGY", "Africa", "Egypt", "2020-05-15", 11228., 399., 393.143, 592., 21., 
  12.714, 109.719, 3.899, 3.842, 5.785, 0.205, 0.124, 1.21, "", "", "", "", 
  "", "", "", "", "", "", "", "", "", "", "", "", "", "", "", "", "", "", "", 
  "", "", "", 84.26, 1.02334403*^8, 97.999, 25.3, 5.159, 2.891, 10550.206, 
  1.3, 525.432, 17.31, 0.2, 50.1, 89.827, 1.6, 71.99, 0.707}, 
 {"EGY", "Africa", "Egypt", "2020-05-16", 11719., 491., 393.571, 612., 20., 
  14., 114.517, 4.798, 3.846, 5.98, 0.195, 0.137, 1.27, "", "", "", "", "", 
  "", "", "", "", "", "", "", "", "", "", "", "", "", "", "", "", "", "", "", 
  "", "", 84.26, 1.02334403*^8, 97.999, 25.3, 5.159, 2.891, 10550.206, 1.3, 
  525.432, 17.31, 0.2, 50.1, 89.827, 1.6, 71.99, 0.707}, 
 {"EGY", "Africa", "Egypt", "2020-05-17", 12229., 510., 404.143, 630., 18., 
  15., 119.5, 4.984, 3.949, 6.156, 0.176, 0.147, 1.32, "", "", "", "", "", 
  "", "", "", "", "", "", "", "", "", "", "", "", "", "", "", "", "", "", "", 
  "", "", 84.26, 1.02334403*^8, 97.999, 25.3, 5.159, 2.891, 10550.206, 1.3, 
  525.432, 17.31, 0.2, 50.1, 89.827, 1.6, 71.99, 0.707}, 
 {"EGY", "Africa", "Egypt", "2020-05-18", 12764., 535., 431.143, 645., 15., 
  16., 124.728, 5.228, 4.213, 6.303, 0.147, 0.156, 1.37, "", "", "", "", "", 
  "", "", "", "", "", "", "", "", "", "", "", "", "", "", "", "", "", "", "", 
  "", "", 84.26, 1.02334403*^8, 97.999, 25.3, 5.159, 2.891, 10550.206, 1.3, 
  525.432, 17.31, 0.2, 50.1, 89.827, 1.6, 71.99, 0.707}, 
 {"EGY", "Africa", "Egypt", "2020-05-19", 13484., 720., 484.429, 659., 14., 
  16.429, 131.764, 7.036, 4.734, 6.44, 0.137, 0.161, 1.41, "", "", "", "", 
  "", "", "", "", "", "", "", "", "", "", "", "", "", "", "", "", "", "", "", 
  "", "", "", 84.26, 1.02334403*^8, 97.999, 25.3, 5.159, 2.891, 10550.206, 
  1.3, 525.432, 17.31, 0.2, 50.1, 89.827, 1.6, 71.99, 0.707}, 
 {"EGY", "Africa", "Egypt", "2020-05-20", 14229., 745., 542.571, 680., 21., 
  17.714, 139.044, 7.28, 5.302, 6.645, 0.205, 0.173, 1.42, "", "", "", "", 
  "", "", "", "", "", "", "", "", "", "", "", "", "", "", "", "", "", "", "", 
  "", "", "", 84.26, 1.02334403*^8, 97.999, 25.3, 5.159, 2.891, 10550.206, 
  1.3, 525.432, 17.31, 0.2, 50.1, 89.827, 1.6, 71.99, 0.707}, 
 {"EGY", "Africa", "Egypt", "2020-05-21", 15003., 774., 596.286, 696., 16., 
  17.857, 146.608, 7.563, 5.827, 6.801, 0.156, 0.174, 1.41, "", "", "", "", 
  "", "", "", "", "", "", "", "", "", "", "", "", "", "", "", "", "", "", "", 
  "", "", "", 84.26, 1.02334403*^8, 97.999, 25.3, 5.159, 2.891, 10550.206, 
  1.3, 525.432, 17.31, 0.2, 50.1, 89.827, 1.6, 71.99, 0.707}, 
 {"EGY", "Africa", "Egypt", "2020-05-22", 15786., 783., 651.143, 707., 11., 
  16.429, 154.259, 7.651, 6.363, 6.909, 0.107, 0.161, 1.38, "", "", "", "", 
  "", "", "", "", "", "", "", "", "", "", "", "", "", "", "", "", "", "", "", 
  "", "", "", 84.26, 1.02334403*^8, 97.999, 25.3, 5.159, 2.891, 10550.206, 
  1.3, 525.432, 17.31, 0.2, 50.1, 89.827, 1.6, 71.99, 0.707}, 
 {"EGY", "Africa", "Egypt", "2020-05-23", 16513., 727., 684.857, 735., 28., 
  17.571, 161.363, 7.104, 6.692, 7.182, 0.274, 0.172, 1.36, "", "", "", "", 
  "", "", "", "", "", "", "", "", "", "", "", "", "", "", "", "", "", "", "", 
  "", "", "", 84.26, 1.02334403*^8, 97.999, 25.3, 5.159, 2.891, 10550.206, 
  1.3, 525.432, 17.31, 0.2, 50.1, 89.827, 1.6, 71.99, 0.707}, 
 {"EGY", "Africa", "Egypt", "2020-05-24", 17265., 752., 719.429, 764., 29., 
  19.143, 168.712, 7.348, 7.03, 7.466, 0.283, 0.187, 1.35, "", "", "", "", 
  "", "", "", "", "", "", "", "", "", "", "", "", "", "", "", "", "", "", "", 
  "", "", "", 84.26, 1.02334403*^8, 97.999, 25.3, 5.159, 2.891, 10550.206, 
  1.3, 525.432, 17.31, 0.2, 50.1, 89.827, 1.6, 71.99, 0.707}, 
 {"EGY", "Africa", "Egypt", "2020-05-25", 17967., 702., 743.286, 783., 19., 
  19.714, 175.571, 6.86, 7.263, 7.651, 0.186, 0.193, 1.36, "", "", "", "", 
  "", "", "", "", "", "", "", "", "", "", "", "", "", "", "", "", "", "", "", 
  "", "", "", 84.26, 1.02334403*^8, 97.999, 25.3, 5.159, 2.891, 10550.206, 
  1.3, 525.432, 17.31, 0.2, 50.1, 89.827, 1.6, 71.99, 0.707}, 
 {"EGY", "Africa", "Egypt", "2020-05-26", 18756., 789., 753.143, 797., 14., 
  19.714, 183.281, 7.71, 7.36, 7.788, 0.137, 0.193, 1.38, "", "", "", "", "", 
  "", "", "", "", "", "", "", "", "", "", "", "", "", "", "", "", "", "", "", 
  "", "", 84.26, 1.02334403*^8, 97.999, 25.3, 5.159, 2.891, 10550.206, 1.3, 
  525.432, 17.31, 0.2, 50.1, 89.827, 1.6, 71.99, 0.707}, 
 {"EGY", "Africa", "Egypt", "2020-05-27", 19666., 910., 776.714, 816., 19., 
  19.429, 192.174, 8.892, 7.59, 7.974, 0.186, 0.19, 1.41, "", "", "", "", "", 
  "", "", "", "", "", "", "", "", "", "", "", "", "", "", "", "", "", "", "", 
  "", "", 84.26, 1.02334403*^8, 97.999, 25.3, 5.159, 2.891, 10550.206, 1.3, 
  525.432, 17.31, 0.2, 50.1, 89.827, 1.6, 71.99, 0.707}, 
 {"EGY", "Africa", "Egypt", "2020-05-28", 20793., 1127., 827.143, 845., 29., 
  21.286, 203.187, 11.013, 8.083, 8.257, 0.283, 0.208, 1.44, "", "", "", "", 
  "", "", "", "", "", "", "", "", "", "", "", "", "", "", "", "", "", "", "", 
  "", "", "", 84.26, 1.02334403*^8, 97.999, 25.3, 5.159, 2.891, 10550.206, 
  1.3, 525.432, 17.31, 0.2, 50.1, 89.827, 1.6, 71.99, 0.707}, 
 {"EGY", "Africa", "Egypt", "2020-05-29", 22082., 1289., 899.429, 879., 34., 
  24.571, 215.783, 12.596, 8.789, 8.589, 0.332, 0.24, 1.45, "", "", "", "", 
  "", "", "", "", "", "", "", "", "", "", "", "", "", "", "", "", "", "", "", 
  "", "", "", 84.26, 1.02334403*^8, 97.999, 25.3, 5.159, 2.891, 10550.206, 
  1.3, 525.432, 17.31, 0.2, 50.1, 89.827, 1.6, 71.99, 0.707}, 
 {"EGY", "Africa", "Egypt", "2020-05-30", 23449., 1367., 990.857, 913., 34., 
  25.429, 229.141, 13.358, 9.683, 8.922, 0.332, 0.248, 1.45, "", "", "", "", 
  "", "", "", "", "", "", "", "", "", "", "", "", "", "", "", "", "", "", "", 
  "", "", "", 84.26, 1.02334403*^8, 97.999, 25.3, 5.159, 2.891, 10550.206, 
  1.3, 525.432, 17.31, 0.2, 50.1, 89.827, 1.6, 71.99, 0.707}, 
 {"EGY", "Africa", "Egypt", "2020-05-31", 24985., 1536., 1102.857, 959., 46., 
  27.857, 244.151, 15.01, 10.777, 9.371, 0.45, 0.272, 1.42, "", "", "", "", 
  "", "", "", "", "", "", "", "", "", "", "", "", "", "", "", "", "", "", "", 
  "", "", "", 84.26, 1.02334403*^8, 97.999, 25.3, 5.159, 2.891, 10550.206, 
  1.3, 525.432, 17.31, 0.2, 50.1, 89.827, 1.6, 71.99, 0.707}, 
 {"EGY", "Africa", "Egypt", "2020-06-01", 26384., 1399., 1202.429, 1005., 
  46., 31.714, 257.821, 13.671, 11.75, 9.821, 0.45, 0.31, 1.36, "", "", "", 
  "", "", "", "", "", "", "", "", "", "", "", "", "", "", "", "", "", "", "", 
  "", "", "", "", 84.26, 1.02334403*^8, 97.999, 25.3, 5.159, 2.891, 
  10550.206, 1.3, 525.432, 17.31, 0.2, 50.1, 89.827, 1.6, 71.99, 0.707}, 
 {"EGY", "Africa", "Egypt", "2020-06-02", 27536., 1152., 1254.286, 1052., 
  47., 36.429, 269.079, 11.257, 12.257, 10.28, 0.459, 0.356, 1.3, "", "", "", 
  "", "", "", "", "", "", "", "", "", "", "", "", "", "", "", "", "", "", "", 
  "", "", "", "", 84.26, 1.02334403*^8, 97.999, 25.3, 5.159, 2.891, 
  10550.206, 1.3, 525.432, 17.31, 0.2, 50.1, 89.827, 1.6, 71.99, 0.707}, 
 {"EGY", "Africa", "Egypt", "2020-06-03", 28615., 1079., 1278.429, 1088., 
  36., 38.857, 279.622, 10.544, 12.493, 10.632, 0.352, 0.38, 1.26, "", "", 
  "", "", "", "", "", "", "", "", "", "", "", "", "", "", "", "", "", "", "", 
  "", "", "", "", "", 84.26, 1.02334403*^8, 97.999, 25.3, 5.159, 2.891, 
  10550.206, 1.3, 525.432, 17.31, 0.2, 50.1, 89.827, 1.6, 71.99, 0.707}, 
 {"EGY", "Africa", "Egypt", "2020-06-04", 29767., 1152., 1282., 1126., 38., 
  40.143, 290.88, 11.257, 12.528, 11.003, 0.371, 0.392, 1.23, "", "", "", "", 
  "", "", "", "", "", "", "", "", "", "", "", "", "", "", "", "", "", "", "", 
  "", "", "", 84.26, 1.02334403*^8, 97.999, 25.3, 5.159, 2.891, 10550.206, 
  1.3, 525.432, 17.31, 0.2, 50.1, 89.827, 1.6, 71.99, 0.707}, 
 {"EGY", "Africa", "Egypt", "2020-06-05", 31115., 1348., 1290.429, 1166., 
  40., 41., 304.052, 13.173, 12.61, 11.394, 0.391, 0.401, 1.22, "", "", "", 
  "", "", "", "", "", "", "", "", "", "", "", "", "", "", "", "", "", "", "", 
  "", "", "", "", 84.26, 1.02334403*^8, 97.999, 25.3, 5.159, 2.891, 
  10550.206, 1.3, 525.432, 17.31, 0.2, 50.1, 89.827, 1.6, 71.99, 0.707}, 
 {"EGY", "Africa", "Egypt", "2020-06-06", 32612., 1497., 1309., 1198., 32., 
  40.714, 318.681, 14.629, 12.791, 11.707, 0.313, 0.398, 1.22, "", "", "", 
  "", "", "", "", "", "", "", "", "", "", "", "", "", "", "", "", "", "", "", 
  "", "", "", "", 84.26, 1.02334403*^8, 97.999, 25.3, 5.159, 2.891, 
  10550.206, 1.3, 525.432, 17.31, 0.2, 50.1, 89.827, 1.6, 71.99, 0.707}, 
 {"EGY", "Africa", "Egypt", "2020-06-07", 34079., 1467., 1299.143, 1237., 
  39., 39.714, 333.016, 14.335, 12.695, 12.088, 0.381, 0.388, 1.2, "", "", 
  "", "", "", "", "", "", "", "", "", "", "", "", "", "", "", "", "", "", "", 
  "", "", "", "", "", 71.3, 1.02334403*^8, 97.999, 25.3, 5.159, 2.891, 
  10550.206, 1.3, 525.432, 17.31, 0.2, 50.1, 89.827, 1.6, 71.99, 0.707}, 
 {"EGY", "Africa", "Egypt", "2020-06-08", 35444., 1365., 1294.286, 1271., 
  34., 38., 346.355, 13.339, 12.648, 12.42, 0.332, 0.371, 1.19, "", "", "", 
  "", "", "", "", "", "", "", "", "", "", "", "", "", "", "", "", "", "", "", 
  "", "", "", "", 71.3, 1.02334403*^8, 97.999, 25.3, 5.159, 2.891, 10550.206, 
  1.3, 525.432, 17.31, 0.2, 50.1, 89.827, 1.6, 71.99, 0.707}, 
 {"EGY", "Africa", "Egypt", "2020-06-09", 36829., 1385., 1327.571, 1306., 
  35., 36.286, 359.889, 13.534, 12.973, 12.762, 0.342, 0.355, 1.18, "", "", 
  "", "", "", "", "", "", "", "", "", "", "", "", "", "", "", "", "", "", "", 
  "", "", "", "", "", 71.3, 1.02334403*^8, 97.999, 25.3, 5.159, 2.891, 
  10550.206, 1.3, 525.432, 17.31, 0.2, 50.1, 89.827, 1.6, 71.99, 0.707}, 
 {"EGY", "Africa", "Egypt", "2020-06-10", 38284., 1455., 1381.286, 1342., 
  36., 36.286, 374.107, 14.218, 13.498, 13.114, 0.352, 0.355, 1.17, "", "", 
  "", "", "", "", "", "", "", "", "", "", "", "", "", "", "", "", "", "", "", 
  "", "", "", "", "", 71.3, 1.02334403*^8, 97.999, 25.3, 5.159, 2.891, 
  10550.206, 1.3, 525.432, 17.31, 0.2, 50.1, 89.827, 1.6, 71.99, 0.707}, 
 {"EGY", "Africa", "Egypt", "2020-06-11", 39726., 1442., 1422.714, 1377., 
  35., 35.857, 388.198, 14.091, 13.903, 13.456, 0.342, 0.35, 1.16, "", "", 
  "", "", "", "", "", "", "", "", "", "", "", "", "", "", "", "", "", "", "", 
  "", "", "", "", "", 71.3, 1.02334403*^8, 97.999, 25.3, 5.159, 2.891, 
  10550.206, 1.3, 525.432, 17.31, 0.2, 50.1, 89.827, 1.6, 71.99, 0.707}, 
 {"EGY", "Africa", "Egypt", "2020-06-12", 41303., 1577., 1455.429, 1422., 
  45., 36.571, 403.608, 15.41, 14.222, 13.896, 0.44, 0.357, 1.15, "", "", "", 
  "", "", "", "", "", "", "", "", "", "", "", "", "", "", "", "", "", "", "", 
  "", "", "", "", 71.3, 1.02334403*^8, 97.999, 25.3, 5.159, 2.891, 10550.206, 
  1.3, 525.432, 17.31, 0.2, 50.1, 89.827, 1.6, 71.99, 0.707}, 
 {"EGY", "Africa", "Egypt", "2020-06-13", 42980., 1677., 1481.143, 1484., 
  62., 40.857, 419.996, 16.387, 14.474, 14.501, 0.606, 0.399, 1.14, "", "", 
  "", "", "", "", "", "", "", "", "", "", "", "", "", "", "", "", "", "", "", 
  "", "", "", "", "", 71.3, 1.02334403*^8, 97.999, 25.3, 5.159, 2.891, 
  10550.206, 1.3, 525.432, 17.31, 0.2, 50.1, 89.827, 1.6, 71.99, 0.707}, 
 {"EGY", "Africa", "Egypt", "2020-06-14", 44598., 1618., 1502.714, 1575., 
  91., 48.286, 435.807, 15.811, 14.684, 15.391, 0.889, 0.472, 1.13, "", "", 
  "", "", "", "", "", "", "", "", "", "", "", "", "", "", "", "", "", "", "", 
  "", "", "", "", "", 71.3, 1.02334403*^8, 97.999, 25.3, 5.159, 2.891, 
  10550.206, 1.3, 525.432, 17.31, 0.2, 50.1, 89.827, 1.6, 71.99, 0.707}, 
 {"EGY", "Africa", "Egypt", "2020-06-15", 46289., 1691., 1549.286, 1672., 
  97., 57.286, 452.331, 16.524, 15.139, 16.339, 0.948, 0.56, 1.11, "", "", 
  "", "", "", "", "", "", "", "", "", "", "", "", "", "", "", "", "", "", "", 
  "", "", "", "", "", 71.3, 1.02334403*^8, 97.999, 25.3, 5.159, 2.891, 
  10550.206, 1.3, 525.432, 17.31, 0.2, 50.1, 89.827, 1.6, 71.99, 0.707}, 
 {"EGY", "Africa", "Egypt", "2020-06-16", 47856., 1567., 1575.286, 1766., 
  94., 65.714, 467.643, 15.313, 15.394, 17.257, 0.919, 0.642, 1.09, "", "", 
  "", "", "", "", "", "", "", "", "", "", "", "", "", "", "", "", "", "", "", 
  "", "", "", "", "", 71.3, 1.02334403*^8, 97.999, 25.3, 5.159, 2.891, 
  10550.206, 1.3, 525.432, 17.31, 0.2, 50.1, 89.827, 1.6, 71.99, 0.707}, 
 {"EGY", "Africa", "Egypt", "2020-06-17", 49219., 1363., 1562.143, 1850., 
  84., 72.571, 480.962, 13.319, 15.265, 18.078, 0.821, 0.709, 1.06, "", "", 
  "", "", "", "", "", "", "", "", "", "", "", "", "", "", "", "", "", "", "", 
  "", "", "", "", "", 71.3, 1.02334403*^8, 97.999, 25.3, 5.159, 2.891, 
  10550.206, 1.3, 525.432, 17.31, 0.2, 50.1, 89.827, 1.6, 71.99, 0.707}, 
 {"EGY", "Africa", "Egypt", "2020-06-18", 50437., 1218., 1530.143, 1938., 
  88., 80.143, 492.865, 11.902, 14.952, 18.938, 0.86, 0.783, 1.04, "", "", 
  "", "", "", "", "", "", "", "", "", "", "", "", "", "", "", "", "", "", "", 
  "", "", "", "", "", 71.3, 1.02334403*^8, 97.999, 25.3, 5.159, 2.891, 
  10550.206, 1.3, 525.432, 17.31, 0.2, 50.1, 89.827, 1.6, 71.99, 0.707}, 
 {"EGY", "Africa", "Egypt", "2020-06-19", 52211., 1774., 1558.286, 2017., 
  79., 85., 510.2, 17.335, 15.227, 19.71, 0.772, 0.831, 1.04, "", "", "", "", 
  "", "", "", "", "", "", "", "", "", "", "", "", "", "", "", "", "", "", "", 
  "", "", "", 71.3, 1.02334403*^8, 97.999, 25.3, 5.159, 2.891, 10550.206, 
  1.3, 525.432, 17.31, 0.2, 50.1, 89.827, 1.6, 71.99, 0.707}, 
 {"EGY", "Africa", "Egypt", "2020-06-20", 53758., 1547., 1539.714, 2106., 
  89., 88.857, 525.317, 15.117, 15.046, 20.58, 0.87, 0.868, 1.03, "", "", "", 
  "", "", "", "", "", "", "", "", "", "", "", "", "", "", "", "", "", "", "", 
  "", "", "", "", 71.3, 1.02334403*^8, 97.999, 25.3, 5.159, 2.891, 10550.206, 
  1.3, 525.432, 17.31, 0.2, 50.1, 89.827, 1.6, 71.99, 0.707}, 
 {"EGY", "Africa", "Egypt", "2020-06-21", 55233., 1475., 1519.286, 2193., 
  87., 88.286, 539.731, 14.414, 14.846, 21.43, 0.85, 0.863, 1.02, "", "", "", 
  "", "", "", "", "", "", "", "", "", "", "", "", "", "", "", "", "", "", "", 
  "", "", "", "", 71.3, 1.02334403*^8, 97.999, 25.3, 5.159, 2.891, 10550.206, 
  1.3, 525.432, 17.31, 0.2, 50.1, 89.827, 1.6, 71.99, 0.707}, 
 {"EGY", "Africa", "Egypt", "2020-06-22", 56809., 1576., 1502.857, 2278., 
  85., 86.571, 555.131, 15.4, 14.686, 22.26, 0.831, 0.846, 1.01, "", "", "", 
  "", "", "", "", "", "", "", "", "", "", "", "", "", "", "", "", "", "", "", 
  "", "", "", "", 71.3, 1.02334403*^8, 97.999, 25.3, 5.159, 2.891, 10550.206, 
  1.3, 525.432, 17.31, 0.2, 50.1, 89.827, 1.6, 71.99, 0.707}, 
 {"EGY", "Africa", "Egypt", "2020-06-23", 58141., 1332., 1469.286, 2365., 
  87., 85.571, 568.147, 13.016, 14.358, 23.111, 0.85, 0.836, 1., "", "", "", 
  "", "", "", "", "", "", "", "", "", "", "", "", "", "", "", "", "", "", "", 
  "", "", "", "", 71.3, 1.02334403*^8, 97.999, 25.3, 5.159, 2.891, 10550.206, 
  1.3, 525.432, 17.31, 0.2, 50.1, 89.827, 1.6, 71.99, 0.707}, 
 {"EGY", "Africa", "Egypt", "2020-06-24", 59561., 1420., 1477.429, 2450., 
  85., 85.714, 582.023, 13.876, 14.437, 23.941, 0.831, 0.838, 1., "", "", "", 
  "", "", "", "", "", "", "", "", "", "", "", "", "", "", "", "", "", "", "", 
  "", "", "", "", 71.3, 1.02334403*^8, 97.999, 25.3, 5.159, 2.891, 10550.206, 
  1.3, 525.432, 17.31, 0.2, 50.1, 89.827, 1.6, 71.99, 0.707}, 
 {"EGY", "Africa", "Egypt", "2020-06-25", 61130., 1569., 1527.571, 2533., 
  83., 85., 597.355, 15.332, 14.927, 24.752, 0.811, 0.831, 0.99, "", "", "", 
  "", "", "", "", "", "", "", "", "", "", "", "", "", "", "", "", "", "", "", 
  "", "", "", "", 71.3, 1.02334403*^8, 97.999, 25.3, 5.159, 2.891, 10550.206, 
  1.3, 525.432, 17.31, 0.2, 50.1, 89.827, 1.6, 71.99, 0.707}, 
 {"EGY", "Africa", "Egypt", "2020-06-26", 62755., 1625., 1506.286, 2620., 
  87., 86.143, 613.235, 15.879, 14.719, 25.602, 0.85, 0.842, 0.98, "", "", 
  "", "", "", "", "", "", "", "", "", "", "", "", "", "", "", "", "", "", "", 
  "", "", "", "", "", 71.3, 1.02334403*^8, 97.999, 25.3, 5.159, 2.891, 
  10550.206, 1.3, 525.432, 17.31, 0.2, 50.1, 89.827, 1.6, 71.99, 0.707}, 
 {"EGY", "Africa", "Egypt", "2020-06-27", 63923., 1168., 1452.143, 2708., 
  88., 86., 624.648, 11.414, 14.19, 26.462, 0.86, 0.84, 0.97, "", "", "", "", 
  "", "", "", "", "", "", "", "", "", "", "", "", "", "", "", "", "", "", "", 
  "", "", "", 71.3, 1.02334403*^8, 97.999, 25.3, 5.159, 2.891, 10550.206, 
  1.3, 525.432, 17.31, 0.2, 50.1, 89.827, 1.6, 71.99, 0.707}, 
 {"EGY", "Africa", "Egypt", "2020-06-28", 65188., 1265., 1422.143, 2789., 
  81., 85.143, 637.01, 12.361, 13.897, 27.254, 0.792, 0.832, 0.97, "", "", 
  "", "", "", "", "", "", "", "", "", "", "", "", "", "", "", "", "", "", "", 
  "", "", "", "", "", 71.3, 1.02334403*^8, 97.999, 25.3, 5.159, 2.891, 
  10550.206, 1.3, 525.432, 17.31, 0.2, 50.1, 89.827, 1.6, 71.99, 0.707}, 
 {"EGY", "Africa", "Egypt", "2020-06-29", 66754., 1566., 1420.714, 2872., 
  83., 84.857, 652.312, 15.303, 13.883, 28.065, 0.811, 0.829, 0.98, "", "", 
  "", "", "", "", "", "", "", "", "", "", "", "", "", "", "", "", "", "", "", 
  "", "", "", "", "", 71.3, 1.02334403*^8, 97.999, 25.3, 5.159, 2.891, 
  10550.206, 1.3, 525.432, 17.31, 0.2, 50.1, 89.827, 1.6, 71.99, 0.707}, 
 {"EGY", "Africa", "Egypt", "2020-06-30", 68311., 1557., 1452.857, 2953., 
  81., 84., 667.527, 15.215, 14.197, 28.856, 0.792, 0.821, 0.98, "", "", "", 
  "", "", "", "", "", "", "", "", "", "", "", "", "", "", "", "", "", "", "", 
  "", "", "", "", 71.3, 1.02334403*^8, 97.999, 25.3, 5.159, 2.891, 10550.206, 
  1.3, 525.432, 17.31, 0.2, 50.1, 89.827, 1.6, 71.99, 0.707}, 
 {"EGY", "Africa", "Egypt", "2020-07-01", 69814., 1503., 1464.714, 3034., 
  81., 83.429, 682.214, 14.687, 14.313, 29.648, 0.792, 0.815, 0.97, "", "", 
  "", "", "", "", "", "", "", "", "", "", "", "", "", "", "", "", "", "", "", 
  "", "", "", "", "", 60.19, 1.02334403*^8, 97.999, 25.3, 5.159, 2.891, 
  10550.206, 1.3, 525.432, 17.31, 0.2, 50.1, 89.827, 1.6, 71.99, 0.707}, 
 {"EGY", "Africa", "Egypt", "2020-07-02", 71299., 1485., 1452.714, 3120., 
  86., 83.857, 696.726, 14.511, 14.196, 30.488, 0.84, 0.819, 0.95, "", "", 
  "", "", "", "", "", "", "", "", "", "", "", "", "", "", "", "", "", "", "", 
  "", "", "", "", "", 60.19, 1.02334403*^8, 97.999, 25.3, 5.159, 2.891, 
  10550.206, 1.3, 525.432, 17.31, 0.2, 50.1, 89.827, 1.6, 71.99, 0.707}, 
 {"EGY", "Africa", "Egypt", "2020-07-03", 72711., 1412., 1422.286, 3201., 
  81., 83., 710.524, 13.798, 13.898, 31.28, 0.792, 0.811, 0.92, "", "", "", 
  "", "", "", "", "", "", "", "", "", "", "", "", "", "", "", "", "", "", "", 
  "", "", "", "", 60.19, 1.02334403*^8, 97.999, 25.3, 5.159, 2.891, 
  10550.206, 1.3, 525.432, 17.31, 0.2, 50.1, 89.827, 1.6, 71.99, 0.707}, 
 {"EGY", "Africa", "Egypt", "2020-07-04", 74035., 1324., 1444.571, 3280., 
  79., 81.714, 723.461, 12.938, 14.116, 32.052, 0.772, 0.799, 0.89, "", "", 
  "", "", "", "", "", "", "", "", "", "", "", "", "", "", "", "", "", "", "", 
  "", "", "", "", "", 60.19, 1.02334403*^8, 97.999, 25.3, 5.159, 2.891, 
  10550.206, 1.3, 525.432, 17.31, 0.2, 50.1, 89.827, 1.6, 71.99, 0.707}, 
 {"EGY", "Africa", "Egypt", "2020-07-05", 75253., 1218., 1437.857, 3343., 
  63., 79.143, 735.364, 11.902, 14.051, 32.667, 0.616, 0.773, 0.86, "", "", 
  "", "", "", "", "", "", "", "", "", "", "", "", "", "", "", "", "", "", "", 
  "", "", "", "", "", 60.19, 1.02334403*^8, 97.999, 25.3, 5.159, 2.891, 
  10550.206, 1.3, 525.432, 17.31, 0.2, 50.1, 89.827, 1.6, 71.99, 0.707}, 
 {"EGY", "Africa", "Egypt", "2020-07-06", 76222., 969., 1352.571, 3422., 79., 
  78.571, 744.833, 9.469, 13.217, 33.439, 0.772, 0.768, 0.83, "", "", "", "", 
  "", "", "", "", "", "", "", "", "", "", "", "", "", "", "", "", "", "", "", 
  "", "", "", 60.19, 1.02334403*^8, 97.999, 25.3, 5.159, 2.891, 10550.206, 
  1.3, 525.432, 17.31, 0.2, 50.1, 89.827, 1.6, 71.99, 0.707}, 
 {"EGY", "Africa", "Egypt", "2020-07-07", 77279., 1057., 1281.143, 3489., 
  67., 76.571, 755.161, 10.329, 12.519, 34.094, 0.655, 0.748, 0.82, "", "", 
  "", "", "", "", "", "", "", "", "", "", "", "", "", "", "", "", "", "", "", 
  "", "", "", "", "", 60.19, 1.02334403*^8, 97.999, 25.3, 5.159, 2.891, 
  10550.206, 1.3, 525.432, 17.31, 0.2, 50.1, 89.827, 1.6, 71.99, 0.707}, 
 {"EGY", "Africa", "Egypt", "2020-07-08", 78304., 1025., 1212.857, 3564., 
  75., 75.714, 765.178, 10.016, 11.852, 34.827, 0.733, 0.74, 0.81, "", "", 
  "", "", "", "", "", "", "", "", "", "", "", "", "", "", "", "", "", "", "", 
  "", "", "", "", "", 60.19, 1.02334403*^8, 97.999, 25.3, 5.159, 2.891, 
  10550.206, 1.3, 525.432, 17.31, 0.2, 50.1, 89.827, 1.6, 71.99, 0.707}, 
 {"EGY", "Africa", "Egypt", "2020-07-09", 79254., 950., 1136.429, 3617., 53., 
  71., 774.461, 9.283, 11.105, 35.345, 0.518, 0.694, 0.8, "", "", "", "", "", 
  "", "", "", "", "", "", "", "", "", "", "", "", "", "", "", "", "", "", "", 
  "", "", 60.19, 1.02334403*^8, 97.999, 25.3, 5.159, 2.891, 10550.206, 1.3, 
  525.432, 17.31, 0.2, 50.1, 89.827, 1.6, 71.99, 0.707}, 
 {"EGY", "Africa", "Egypt", "2020-07-10", 80235., 981., 1074.857, 3702., 85., 
  71.571, 784.047, 9.586, 10.503, 36.176, 0.831, 0.699, 0.8, "", "", "", "", 
  "", "", "", "", "", "", "", "", "", "", "", "", "", "", "", "", "", "", "", 
  "", "", "", 60.19, 1.02334403*^8, 97.999, 25.3, 5.159, 2.891, 10550.206, 
  1.3, 525.432, 17.31, 0.2, 50.1, 89.827, 1.6, 71.99, 0.707}, 
 {"EGY", "Africa", "Egypt", "2020-07-11", 81158., 923., 1017.571, 3769., 67., 
  69.857, 793.067, 9.019, 9.944, 36.83, 0.655, 0.683, 0.8, "", "", "", "", 
  "", "", "", "", "", "", "", "", "", "", "", "", "", "", "", "", "", "", "", 
  "", "", "", 60.19, 1.02334403*^8, 97.999, 25.3, 5.159, 2.891, 10550.206, 
  1.3, 525.432, 17.31, 0.2, 50.1, 89.827, 1.6, 71.99, 0.707}, 
 {"EGY", "Africa", "Egypt", "2020-07-12", 82070., 912., 973.857, 3858., 89., 
  73.571, 801.979, 8.912, 9.516, 37.7, 0.87, 0.719, 0.81, "", "", "", "", "", 
  "", "", "", "", "", "", "", "", "", "", "", "", "", "", "", "", "", "", "", 
  "", "", 60.19, 1.02334403*^8, 97.999, 25.3, 5.159, 2.891, 10550.206, 1.3, 
  525.432, 17.31, 0.2, 50.1, 89.827, 1.6, 71.99, 0.707}, 
 {"EGY", "Africa", "Egypt", "2020-07-13", 83001., 931., 968.429, 3935., 77., 
  73.286, 811.076, 9.098, 9.463, 38.452, 0.752, 0.716, 0.81, "", "", "", "", 
  "", "", "", "", "", "", "", "", "", "", "", "", "", "", "", "", "", "", "", 
  "", "", "", 60.19, 1.02334403*^8, 97.999, 25.3, 5.159, 2.891, 10550.206, 
  1.3, 525.432, 17.31, 0.2, 50.1, 89.827, 1.6, 71.99, 0.707}, 
 {"EGY", "Africa", "Egypt", "2020-07-14", 83930., 929., 950.143, 4008., 73., 
  74.143, 820.154, 9.078, 9.285, 39.166, 0.713, 0.725, 0.8, "", "", "", "", 
  "", "", "", "", "", "", "", "", "", "", "", "", "", "", "", "", "", "", "", 
  "", "", "", 60.19, 1.02334403*^8, 97.999, 25.3, 5.159, 2.891, 10550.206, 
  1.3, 525.432, 17.31, 0.2, 50.1, 89.827, 1.6, 71.99, 0.707}, 
 {"EGY", "Africa", "Egypt", "2020-07-15", 84843., 913., 934.143, 4067., 59., 
  71.857, 829.076, 8.922, 9.128, 39.742, 0.577, 0.702, 0.8, "", "", "", "", 
  "", "", "", "", "", "", "", "", "", "", "", "", "", "", "", "", "", "", "", 
  "", "", "", 60.19, 1.02334403*^8, 97.999, 25.3, 5.159, 2.891, 10550.206, 
  1.3, 525.432, 17.31, 0.2, 50.1, 89.827, 1.6, 71.99, 0.707}, 
 {"EGY", "Africa", "Egypt", "2020-07-16", 85771., 928., 931., 4120., 53., 
  71.857, 838.144, 9.068, 9.098, 40.26, 0.518, 0.702, 0.78, "", "", "", "", 
  "", "", "", "", "", "", "", "", "", "", "", "", "", "", "", "", "", "", "", 
  "", "", "", 60.19, 1.02334403*^8, 97.999, 25.3, 5.159, 2.891, 10550.206, 
  1.3, 525.432, 17.31, 0.2, 50.1, 89.827, 1.6, 71.99, 0.707}, 
 {"EGY", "Africa", "Egypt", "2020-07-17", 86474., 703., 891.286, 4188., 68., 
  69.429, 845.014, 6.87, 8.71, 40.925, 0.664, 0.678, 0.76, "", "", "", "", 
  "", "", "", "", "", "", "", "", "", "", "", "", "", "", "", "", "", "", "", 
  "", "", "", 60.19, 1.02334403*^8, 97.999, 25.3, 5.159, 2.891, 10550.206, 
  1.3, 525.432, 17.31, 0.2, 50.1, 89.827, 1.6, 71.99, 0.707}, 
 {"EGY", "Africa", "Egypt", "2020-07-18", 87172., 698., 859.143, 4251., 63., 
  68.857, 851.835, 6.821, 8.395, 41.54, 0.616, 0.673, 0.75, "", "", "", "", 
  "", "", "", "", "", "", "", "", "", "", "", "", "", "", "", "", "", "", "", 
  "", "", "", 60.19, 1.02334403*^8, 97.999, 25.3, 5.159, 2.891, 10550.206, 
  1.3, 525.432, 17.31, 0.2, 50.1, 89.827, 1.6, 71.99, 0.707}, 
 {"EGY", "Africa", "Egypt", "2020-07-19", 87775., 603., 815., 4302., 51., 
  63.429, 857.727, 5.892, 7.964, 42.039, 0.498, 0.62, 0.75, "", "", "", "", 
  "", "", "", "", "", "", "", "", "", "", "", "", "", "", "", "", "", "", "", 
  "", "", "", 60.19, 1.02334403*^8, 97.999, 25.3, 5.159, 2.891, 10550.206, 
  1.3, 525.432, 17.31, 0.2, 50.1, 89.827, 1.6, 71.99, 0.707}, 
 {"EGY", "Africa", "Egypt", "2020-07-20", 88402., 627., 771.571, 4352., 50., 
  59.571, 863.854, 6.127, 7.54, 42.527, 0.489, 0.582, 0.74, "", "", "", "", 
  "", "", "", "", "", "", "", "", "", "", "", "", "", "", "", "", "", "", "", 
  "", "", "", 60.19, 1.02334403*^8, 97.999, 25.3, 5.159, 2.891, 10550.206, 
  1.3, 525.432, 17.31, 0.2, 50.1, 89.827, 1.6, 71.99, 0.707}, 
 {"EGY", "Africa", "Egypt", "2020-07-21", 89078., 676., 735.429, 4399., 47., 
  55.857, 870.46, 6.606, 7.187, 42.987, 0.459, 0.546, 0.75, "", "", "", "", 
  "", "", "", "", "", "", "", "", "", "", "", "", "", "", "", "", "", "", "", 
  "", "", "", 60.19, 1.02334403*^8, 97.999, 25.3, 5.159, 2.891, 10550.206, 
  1.3, 525.432, 17.31, 0.2, 50.1, 89.827, 1.6, 71.99, 0.707}, 
 {"EGY", "Africa", "Egypt", "2020-07-22", 89745., 667., 700.286, 4440., 41., 
  53.286, 876.978, 6.518, 6.843, 43.387, 0.401, 0.521, 0.74, "", "", "", "", 
  "", "", "", "", "", "", "", "", "", "", "", "", "", "", "", "", "", "", "", 
  "", "", "", 60.19, 1.02334403*^8, 97.999, 25.3, 5.159, 2.891, 10550.206, 
  1.3, 525.432, 17.31, 0.2, 50.1, 89.827, 1.6, 71.99, 0.707}, 
 {"EGY", "Africa", "Egypt", "2020-07-23", 90413., 668., 663.143, 4480., 40., 
  51.429, 883.505, 6.528, 6.48, 43.778, 0.391, 0.503, 0.74, "", "", "", "", 
  "", "", "", "", "", "", "", "", "", "", "", "", "", "", "", "", "", "", "", 
  "", "", "", 60.19, 1.02334403*^8, 97.999, 25.3, 5.159, 2.891, 10550.206, 
  1.3, 525.432, 17.31, 0.2, 50.1, 89.827, 1.6, 71.99, 0.707}, 
 {"EGY", "Africa", "Egypt", "2020-07-24", 91072., 659., 656.857, 4518., 38., 
  47.143, 889.945, 6.44, 6.419, 44.149, 0.371, 0.461, 0.73, "", "", "", "", 
  "", "", "", "", "", "", "", "", "", "", "", "", "", "", "", "", "", "", "", 
  "", "", "", 60.19, 1.02334403*^8, 97.999, 25.3, 5.159, 2.891, 10550.206, 
  1.3, 525.432, 17.31, 0.2, 50.1, 89.827, 1.6, 71.99, 0.707}, 
 {"EGY", "Africa", "Egypt", "2020-07-25", 91583., 511., 630.143, 4558., 40., 
  43.857, 894.939, 4.993, 6.158, 44.54, 0.391, 0.429, 0.7, "", "", "", "", 
  "", "", "", "", "", "", "", "", "", "", "", "", "", "", "", "", "", "", "", 
  "", "", "", 60.19, 1.02334403*^8, 97.999, 25.3, 5.159, 2.891, 10550.206, 
  1.3, 525.432, 17.31, 0.2, 50.1, 89.827, 1.6, 71.99, 0.707}, 
 {"EGY", "Africa", "Egypt", "2020-07-26", 92062., 479., 612.429, 4606., 48., 
  43.429, 899.619, 4.681, 5.985, 45.009, 0.469, 0.424, 0.68, "", "", "", "", 
  "", "", "", "", "", "", "", "", "", "", "", "", "", "", "", "", "", "", "", 
  "", "", "", 60.19, 1.02334403*^8, 97.999, 25.3, 5.159, 2.891, 10550.206, 
  1.3, 525.432, 17.31, 0.2, 50.1, 89.827, 1.6, 71.99, 0.707}, 
 {"EGY", "Africa", "Egypt", "2020-07-27", 92482., 420., 582.857, 4652., 46., 
  42.857, 903.723, 4.104, 5.696, 45.459, 0.45, 0.419, 0.66, "", "", "", "", 
  "", "", "", "", "", "", "", "", "", "", "", "", "", "", "", "", "", "", "", 
  "", "", "", 60.19, 1.02334403*^8, 97.999, 25.3, 5.159, 2.891, 10550.206, 
  1.3, 525.432, 17.31, 0.2, 50.1, 89.827, 1.6, 71.99, 0.707}, 
 {"EGY", "Africa", "Egypt", "2020-07-28", 92947., 465., 552.714, 4691., 39., 
  41.714, 908.267, 4.544, 5.401, 45.84, 0.381, 0.408, 0.64, "", "", "", "", 
  "", "", "", "", "", "", "", "", "", "", "", "", "", "", "", "", "", "", "", 
  "", "", "", 60.19, 1.02334403*^8, 97.999, 25.3, 5.159, 2.891, 10550.206, 
  1.3, 525.432, 17.31, 0.2, 50.1, 89.827, 1.6, 71.99, 0.707}, 
 {"EGY", "Africa", "Egypt", "2020-07-29", 93356., 409., 515.857, 4728., 37., 
  41.143, 912.264, 3.997, 5.041, 46.201, 0.362, 0.402, 0.61, "", "", "", "", 
  "", "", "", "", "", "", "", "", "", "", "", "", "", "", "", "", "", "", "", 
  "", "", "", 60.19, 1.02334403*^8, 97.999, 25.3, 5.159, 2.891, 10550.206, 
  1.3, 525.432, 17.31, 0.2, 50.1, 89.827, 1.6, 71.99, 0.707}, 
 {"EGY", "Africa", "Egypt", "2020-07-30", 93757., 401., 477.714, 4774., 46., 
  42., 916.183, 3.919, 4.668, 46.651, 0.45, 0.41, 0.58, "", "", "", "", "", 
  "", "", "", "", "", "", "", "", "", "", "", "", "", "", "", "", "", "", "", 
  "", "", 60.19, 1.02334403*^8, 97.999, 25.3, 5.159, 2.891, 10550.206, 1.3, 
  525.432, 17.31, 0.2, 50.1, 89.827, 1.6, 71.99, 0.707}, 
 {"EGY", "Africa", "Egypt", "2020-07-31", 94078., 321., 429.429, 4805., 31., 
  41., 919.319, 3.137, 4.196, 46.954, 0.303, 0.401, 0.55, "", "", "", "", "", 
  "", "", "", "", "", "", "", "", "", "", "", "", "", "", "", "", "", "", "", 
  "", "", 60.19, 1.02334403*^8, 97.999, 25.3, 5.159, 2.891, 10550.206, 1.3, 
  525.432, 17.31, 0.2, 50.1, 89.827, 1.6, 71.99, 0.707}, 
 {"EGY", "Africa", "Egypt", "2020-08-01", 94316., 238., 390.429, 4834., 29., 
  39.429, 921.645, 2.326, 3.815, 47.237, 0.283, 0.385, 0.51, "", "", "", "", 
  "", "", "", "", "", "", "", "", "", "", "", "", "", "", "", "", "", "", "", 
  "", "", "", 60.19, 1.02334403*^8, 97.999, 25.3, 5.159, 2.891, 10550.206, 
  1.3, 525.432, 17.31, 0.2, 50.1, 89.827, 1.6, 71.99, 0.707}, 
 {"EGY", "Africa", "Egypt", "2020-08-02", 94483., 167., 345.857, 4865., 31., 
  37., 923.277, 1.632, 3.38, 47.54, 0.303, 0.362, 0.48, "", "", "", "", "", 
  "", "", "", "", "", "", "", "", "", "", "", "", "", "", "", "", "", "", "", 
  "", "", 60.19, 1.02334403*^8, 97.999, 25.3, 5.159, 2.891, 10550.206, 1.3, 
  525.432, 17.31, 0.2, 50.1, 89.827, 1.6, 71.99, 0.707}, 
 {"EGY", "Africa", "Egypt", "2020-08-03", 94640., 157., 308.286, 4888., 23., 
  33.714, 924.811, 1.534, 3.013, 47.765, 0.225, 0.329, 0.46, "", "", "", "", 
  "", "", "", "", "", "", "", "", "", "", "", "", "", "", "", "", "", "", "", 
  "", "", "", 62.96, 1.02334403*^8, 97.999, 25.3, 5.159, 2.891, 10550.206, 
  1.3, 525.432, 17.31, 0.2, 50.1, 89.827, 1.6, 71.99, 0.707}, 
 {"EGY", "Africa", "Egypt", "2020-08-04", 94752., 112., 257.857, 4912., 24., 
  31.571, 925.906, 1.094, 2.52, 47.999, 0.235, 0.309, 0.45, "", "", "", "", 
  "", "", "", "", "", "", "", "", "", "", "", "", "", "", "", "", "", "", "", 
  "", "", "", 62.96, 1.02334403*^8, 97.999, 25.3, 5.159, 2.891, 10550.206, 
  1.3, 525.432, 17.31, 0.2, 50.1, 89.827, 1.6, 71.99, 0.707}, 
 {"EGY", "Africa", "Egypt", "2020-08-05", 94875., 123., 217., 4930., 18., 
  28.857, 927.108, 1.202, 2.12, 48.175, 0.176, 0.282, 0.46, "", "", "", "", 
  "", "", "", "", "", "", "", "", "", "", "", "", "", "", "", "", "", "", "", 
  "", "", "", 62.96, 1.02334403*^8, 97.999, 25.3, 5.159, 2.891, 10550.206, 
  1.3, 525.432, 17.31, 0.2, 50.1, 89.827, 1.6, 71.99, 0.707}, 
 {"EGY", "Africa", "Egypt", "2020-08-06", 95006., 131., 178.429, 4951., 21., 
  25.286, 928.388, 1.28, 1.744, 48.381, 0.205, 0.247, 0.48, "", "", "", "", 
  "", "", "", "", "", "", "", "", "", "", "", "", "", "", "", "", "", "", "", 
  "", "", "", 62.96, 1.02334403*^8, 97.999, 25.3, 5.159, 2.891, 10550.206, 
  1.3, 525.432, 17.31, 0.2, 50.1, 89.827, 1.6, 71.99, 0.707}, 
 {"EGY", "Africa", "Egypt", "2020-08-07", 95147., 141., 152.714, 4971., 20., 
  23.714, 929.766, 1.378, 1.492, 48.576, 0.195, 0.232, 0.52, "", "", "", "", 
  "", "", "", "", "", "", "", "", "", "", "", "", "", "", "", "", "", "", "", 
  "", "", "", 62.96, 1.02334403*^8, 97.999, 25.3, 5.159, 2.891, 10550.206, 
  1.3, 525.432, 17.31, 0.2, 50.1, 89.827, 1.6, 71.99, 0.707}, 
 {"EGY", "Africa", "Egypt", "2020-08-08", 95314., 167., 142.571, 4992., 21., 
  22.571, 931.397, 1.632, 1.393, 48.781, 0.205, 0.221, 0.56, "", "", "", "", 
  "", "", "", "", "", "", "", "", "", "", "", "", "", "", "", "", "", "", "", 
  "", "", "", 62.96, 1.02334403*^8, 97.999, 25.3, 5.159, 2.891, 10550.206, 
  1.3, 525.432, 17.31, 0.2, 50.1, 89.827, 1.6, 71.99, 0.707}, 
 {"EGY", "Africa", "Egypt", "2020-08-09", 95492., 178., 144.143, 5009., 17., 
  20.571, 933.137, 1.739, 1.409, 48.947, 0.166, 0.201, 0.59, "", "", "", "", 
  "", "", "", "", "", "", "", "", "", "", "", "", "", "", "", "", "", "", "", 
  "", "", "", 62.96, 1.02334403*^8, 97.999, 25.3, 5.159, 2.891, 10550.206, 
  1.3, 525.432, 17.31, 0.2, 50.1, 89.827, 1.6, 71.99, 0.707}, 
 {"EGY", "Africa", "Egypt", "2020-08-10", 95666., 174., 146.571, 5035., 26., 
  21., 934.837, 1.7, 1.432, 49.201, 0.254, 0.205, 0.62, "", "", "", "", "", 
  "", "", "", "", "", "", "", "", "", "", "", "", "", "", "", "", "", "", "", 
  "", "", 62.96, 1.02334403*^8, 97.999, 25.3, 5.159, 2.891, 10550.206, 1.3, 
  525.432, 17.31, 0.2, 50.1, 89.827, 1.6, 71.99, 0.707}, 
 {"EGY", "Africa", "Egypt", "2020-08-11", 95834., 168., 154.571, 5059., 24., 
  21., 936.479, 1.642, 1.51, 49.436, 0.235, 0.205, 0.63, "", "", "", "", "", 
  "", "", "", "", "", "", "", "", "", "", "", "", "", "", "", "", "", "", "", 
  "", "", 62.96, 1.02334403*^8, 97.999, 25.3, 5.159, 2.891, 10550.206, 1.3, 
  525.432, 17.31, 0.2, 50.1, 89.827, 1.6, 71.99, 0.707}, 
 {"EGY", "Africa", "Egypt", "2020-08-12", 95963., 129., 155.429, 5085., 26., 
  22.143, 937.739, 1.261, 1.519, 49.69, 0.254, 0.216, 0.63, "", "", "", "", 
  "", "", "", "", "", "", "", "", "", "", "", "", "", "", "", "", "", "", "", 
  "", "", "", 62.96, 1.02334403*^8, 97.999, 25.3, 5.159, 2.891, 10550.206, 
  1.3, 525.432, 17.31, 0.2, 50.1, 89.827, 1.6, 71.99, 0.707}, 
 {"EGY", "Africa", "Egypt", "2020-08-13", 96108., 145., 157.429, 5107., 22., 
  22.286, 939.156, 1.417, 1.538, 49.905, 0.215, 0.218, 0.65, "", "", "", "", 
  "", "", "", "", "", "", "", "", "", "", "", "", "", "", "", "", "", "", "", 
  "", "", "", 62.96, 1.02334403*^8, 97.999, 25.3, 5.159, 2.891, 10550.206, 
  1.3, 525.432, 17.31, 0.2, 50.1, 89.827, 1.6, 71.99, 0.707}, 
 {"EGY", "Africa", "Egypt", "2020-08-14", 96220., 112., 153.286, 5124., 17., 
  21.857, 940.251, 1.094, 1.498, 50.071, 0.166, 0.214, 0.67, "", "", "", "", 
  "", "", "", "", "", "", "", "", "", "", "", "", "", "", "", "", "", "", "", 
  "", "", "", 62.96, 1.02334403*^8, 97.999, 25.3, 5.159, 2.891, 10550.206, 
  1.3, 525.432, 17.31, 0.2, 50.1, 89.827, 1.6, 71.99, 0.707}, 
 {"EGY", "Africa", "Egypt", "2020-08-15", 96336., 116., 146., 5141., 17., 
  21.286, 941.384, 1.134, 1.427, 50.237, 0.166, 0.208, 0.7, "", "", "", "", 
  "", "", "", "", "", "", "", "", "", "", "", "", "", "", "", "", "", "", "", 
  "", "", "", 62.96, 1.02334403*^8, 97.999, 25.3, 5.159, 2.891, 10550.206, 
  1.3, 525.432, 17.31, 0.2, 50.1, 89.827, 1.6, 71.99, 0.707}, 
 {"EGY", "Africa", "Egypt", "2020-08-16", 96475., 139., 140.429, 5160., 19., 
  21.571, 942.743, 1.358, 1.372, 50.423, 0.186, 0.211, 0.73, "", "", "", "", 
  "", "", "", "", "", "", "", "", "", "", "", "", "", "", "", "", "", "", "", 
  "", "", "", 62.96, 1.02334403*^8, 97.999, 25.3, 5.159, 2.891, 10550.206, 
  1.3, 525.432, 17.31, 0.2, 50.1, 89.827, 1.6, 71.99, 0.707}, 
 {"EGY", "Africa", "Egypt", "2020-08-17", 96590., 115., 132., 5173., 13., 
  19.714, 943.866, 1.124, 1.29, 50.55, 0.127, 0.193, 0.76, "", "", "", "", 
  "", "", "", "", "", "", "", "", "", "", "", "", "", "", "", "", "", "", "", 
  "", "", "", 62.96, 1.02334403*^8, 97.999, 25.3, 5.159, 2.891, 10550.206, 
  1.3, 525.432, 17.31, 0.2, 50.1, 89.827, 1.6, 71.99, 0.707}, 
 {"EGY", "Africa", "Egypt", "2020-08-18", 96753., 163., 131.286, 5184., 11., 
  17.857, 945.459, 1.593, 1.283, 50.657, 0.107, 0.174, 0.79, "", "", "", "", 
  "", "", "", "", "", "", "", "", "", "", "", "", "", "", "", "", "", "", "", 
  "", "", "", 62.96, 1.02334403*^8, 97.999, 25.3, 5.159, 2.891, 10550.206, 
  1.3, 525.432, 17.31, 0.2, 50.1, 89.827, 1.6, 71.99, 0.707}, 
 {"EGY", "Africa", "Egypt", "2020-08-19", 96914., 161., 135.857, 5197., 13., 
  16., 947.032, 1.573, 1.328, 50.784, 0.127, 0.156, 0.81, "", "", "", "", "", 
  "", "", "", "", "", "", "", "", "", "", "", "", "", "", "", "", "", "", "", 
  "", "", 62.96, 1.02334403*^8, 97.999, 25.3, 5.159, 2.891, 10550.206, 1.3, 
  525.432, 17.31, 0.2, 50.1, 89.827, 1.6, 71.99, 0.707}, 
 {"EGY", "Africa", "Egypt", "2020-08-20", 97025., 111., 131., 5212., 15., 
  15., 948.117, 1.085, 1.28, 50.931, 0.147, 0.147, 0.81, "", "", "", "", "", 
  "", "", "", "", "", "", "", "", "", "", "", "", "", "", "", "", "", "", "", 
  "", "", 62.96, 1.02334403*^8, 97.999, 25.3, 5.159, 2.891, 10550.206, 1.3, 
  525.432, 17.31, 0.2, 50.1, 89.827, 1.6, 71.99, 0.707}, 
 {"EGY", "Africa", "Egypt", "2020-08-21", 97148., 123., 132.571, 5231., 19., 
  15.286, 949.319, 1.202, 1.295, 51.117, 0.186, 0.149, 0.84, "", "", "", "", 
  "", "", "", "", "", "", "", "", "", "", "", "", "", "", "", "", "", "", "", 
  "", "", "", 62.96, 1.02334403*^8, 97.999, 25.3, 5.159, 2.891, 10550.206, 
  1.3, 525.432, 17.31, 0.2, 50.1, 89.827, 1.6, 71.99, 0.707}, 
 {"EGY", "Africa", "Egypt", "2020-08-22", 97237., 89., 128.714, 5243., 12., 
  14.571, 950.189, 0.87, 1.258, 51.234, 0.117, 0.142, 0.87, "", "", "", "", 
  "", "", "", "", "", "", "", "", "", "", "", "", "", "", "", "", "", "", "", 
  "", "", "", 62.96, 1.02334403*^8, 97.999, 25.3, 5.159, 2.891, 10550.206, 
  1.3, 525.432, 17.31, 0.2, 50.1, 89.827, 1.6, 71.99, 0.707}, 
 {"EGY", "Africa", "Egypt", "2020-08-23", 97340., 103., 123.571, 5262., 19., 
  14.571, 951.195, 1.007, 1.208, 51.42, 0.186, 0.142, 0.92, "", "", "", "", 
  "", "", "", "", "", "", "", "", "", "", "", "", "", "", "", "", "", "", "", 
  "", "", "", 62.96, 1.02334403*^8, 97.999, 25.3, 5.159, 2.891, 10550.206, 
  1.3, 525.432, 17.31, 0.2, 50.1, 89.827, 1.6, 71.99, 0.707}, 
 {"EGY", "Africa", "Egypt", "2020-08-24", 97478., 138., 126.857, 5280., 18., 
  15.286, 952.544, 1.349, 1.24, 51.596, 0.176, 0.149, 0.99, "", "", "", "", 
  "", "", "", "", "", "", "", "", "", "", "", "", "", "", "", "", "", "", "", 
  "", "", "", 62.96, 1.02334403*^8, 97.999, 25.3, 5.159, 2.891, 10550.206, 
  1.3, 525.432, 17.31, 0.2, 50.1, 89.827, 1.6, 71.99, 0.707}, 
 {"EGY", "Africa", "Egypt", "2020-08-25", 97619., 141., 123.714, 5298., 18., 
  16.286, 953.922, 1.378, 1.209, 51.771, 0.176, 0.159, 1.07, "", "", "", "", 
  "", "", "", "", "", "", "", "", "", "", "", "", "", "", "", "", "", "", "", 
  "", "", "", 62.96, 1.02334403*^8, 97.999, 25.3, 5.159, 2.891, 10550.206, 
  1.3, 525.432, 17.31, 0.2, 50.1, 89.827, 1.6, 71.99, 0.707}, 
 {"EGY", "Africa", "Egypt", "2020-08-26", 97825., 206., 130.143, 5317., 19., 
  17.143, 955.935, 2.013, 1.272, 51.957, 0.186, 0.168, 1.14, "", "", "", "", 
  "", "", "", "", "", "", "", "", "", "", "", "", "", "", "", "", "", "", "", 
  "", "", "", 62.96, 1.02334403*^8, 97.999, 25.3, 5.159, 2.891, 10550.206, 
  1.3, 525.432, 17.31, 0.2, 50.1, 89.827, 1.6, 71.99, 0.707}, 
 {"EGY", "Africa", "Egypt", "2020-08-27", 98062., 237., 148.143, 5342., 25., 
  18.571, 958.251, 2.316, 1.448, 52.201, 0.244, 0.181, 1.19, "", "", "", "", 
  "", "", "", "", "", "", "", "", "", "", "", "", "", "", "", "", "", "", "", 
  "", "", "", 62.96, 1.02334403*^8, 97.999, 25.3, 5.159, 2.891, 10550.206, 
  1.3, 525.432, 17.31, 0.2, 50.1, 89.827, 1.6, 71.99, 0.707}, 
 {"EGY", "Africa", "Egypt", "2020-08-28", 98285., 223., 162.429, 5362., 20., 
  18.714, 960.43, 2.179, 1.587, 52.397, 0.195, 0.183, 1.2, "", "", "", "", 
  "", "", "", "", "", "", "", "", "", "", "", "", "", "", "", "", "", "", "", 
  "", "", "", 62.96, 1.02334403*^8, 97.999, 25.3, 5.159, 2.891, 10550.206, 
  1.3, 525.432, 17.31, 0.2, 50.1, 89.827, 1.6, 71.99, 0.707}, 
 {"EGY", "Africa", "Egypt", "2020-08-29", 98497., 212., 180., 5376., 14., 
  19., 962.501, 2.072, 1.759, 52.534, 0.137, 0.186, 1.18, "", "", "", "", "", 
  "", "", "", "", "", "", "", "", "", "", "", "", "", "", "", "", "", "", "", 
  "", "", 62.96, 1.02334403*^8, 97.999, 25.3, 5.159, 2.891, 10550.206, 1.3, 
  525.432, 17.31, 0.2, 50.1, 89.827, 1.6, 71.99, 0.707}, 
 {"EGY", "Africa", "Egypt", "2020-08-30", 98727., 230., 198.143, 5399., 23., 
  19.571, 964.749, 2.248, 1.936, 52.758, 0.225, 0.191, 1.15, "", "", "", "", 
  "", "", "", "", "", "", "", "", "", "", "", "", "", "", "", "", "", "", "", 
  "", "", "", 62.96, 1.02334403*^8, 97.999, 25.3, 5.159, 2.891, 10550.206, 
  1.3, 525.432, 17.31, 0.2, 50.1, 89.827, 1.6, 71.99, 0.707}, 
 {"EGY", "Africa", "Egypt", "2020-08-31", 98939., 212., 208.714, 5421., 22., 
  20.143, 966.821, 2.072, 2.04, 52.973, 0.215, 0.197, 1.09, "", "", "", "", 
  "", "", "", "", "", "", "", "", "", "", "", "", "", "", "", "", "", "", "", 
  "", "", "", 62.96, 1.02334403*^8, 97.999, 25.3, 5.159, 2.891, 10550.206, 
  1.3, 525.432, 17.31, 0.2, 50.1, 89.827, 1.6, 71.99, 0.707}, 
 {"EGY", "Africa", "Egypt", "2020-09-01", 99115., 176., 213.714, 5440., 19., 
  20.286, 968.54, 1.72, 2.088, 53.159, 0.186, 0.198, 1.03, "", "", "", "", 
  "", "", "", "", "", "", "", "", "", "", "", "", "", "", "", "", "", "", "", 
  "", "", "", 62.96, 1.02334403*^8, 97.999, 25.3, 5.159, 2.891, 10550.206, 
  1.3, 525.432, 17.31, 0.2, 50.1, 89.827, 1.6, 71.99, 0.707}, 
 {"EGY", "Africa", "Egypt", "2020-09-02", 99280., 165., 207.857, 5461., 21., 
  20.571, 970.153, 1.612, 2.031, 53.364, 0.205, 0.201, 0.99, "", "", "", "", 
  "", "", "", "", "", "", "", "", "", "", "", "", "", "", "", "", "", "", "", 
  "", "", "", 62.96, 1.02334403*^8, 97.999, 25.3, 5.159, 2.891, 10550.206, 
  1.3, 525.432, 17.31, 0.2, 50.1, 89.827, 1.6, 71.99, 0.707}, 
 {"EGY", "Africa", "Egypt", "2020-09-03", 99425., 145., 194.714, 5479., 18., 
  19.571, 971.57, 1.417, 1.903, 53.54, 0.176, 0.191, 0.96, "", "", "", "", 
  "", "", "", "", "", "", "", "", "", "", "", "", "", "", "", "", "", "", "", 
  "", "", "", 62.96, 1.02334403*^8, 97.999, 25.3, 5.159, 2.891, 10550.206, 
  1.3, 525.432, 17.31, 0.2, 50.1, 89.827, 1.6, 71.99, 0.707}, 
 {"EGY", "Africa", "Egypt", "2020-09-04", 99582., 157., 185.286, 5495., 16., 
  19., 973.104, 1.534, 1.811, 53.697, 0.156, 0.186, 0.95, "", "", "", "", "", 
  "", "", "", "", "", "", "", "", "", "", "", "", "", "", "", "", "", "", "", 
  "", "", 62.96, 1.02334403*^8, 97.999, 25.3, 5.159, 2.891, 10550.206, 1.3, 
  525.432, 17.31, 0.2, 50.1, 89.827, 1.6, 71.99, 0.707}, 
 {"EGY", "Africa", "Egypt", "2020-09-05", 99712., 130., 173.571, 5511., 16., 
  19.286, 974.374, 1.27, 1.696, 53.853, 0.156, 0.188, 0.95, "", "", "", "", 
  "", "", "", "", "", "", "", "", "", "", "", "", "", "", "", "", "", "", "", 
  "", "", "", 62.96, 1.02334403*^8, 97.999, 25.3, 5.159, 2.891, 10550.206, 
  1.3, 525.432, 17.31, 0.2, 50.1, 89.827, 1.6, 71.99, 0.707}, 
 {"EGY", "Africa", "Egypt", "2020-09-06", 99863., 151., 162.286, 5530., 19., 
  18.714, 975.85, 1.476, 1.586, 54.039, 0.186, 0.183, 0.95, "", "", "", "", 
  "", "", "", "", "", "", "", "", "", "", "", "", "", "", "", "", "", "", "", 
  "", "", "", 62.96, 1.02334403*^8, 97.999, 25.3, 5.159, 2.891, 10550.206, 
  1.3, 525.432, 17.31, 0.2, 50.1, 89.827, 1.6, 71.99, 0.707}, 
 {"EGY", "Africa", "Egypt", "2020-09-07", 100041., 178., 157.429, 5541., 11., 
  17.143, 977.589, 1.739, 1.538, 54.146, 0.107, 0.168, 0.97, "", "", "", "", 
  "", "", "", "", "", "", "", "", "", "", "", "", "", "", "", "", "", "", "", 
  "", "", "", 62.96, 1.02334403*^8, 97.999, 25.3, 5.159, 2.891, 10550.206, 
  1.3, 525.432, 17.31, 0.2, 50.1, 89.827, 1.6, 71.99, 0.707}, 
 {"EGY", "Africa", "Egypt", "2020-09-08", 100228., 187., 159., 5560., 19., 
  17.143, 979.416, 1.827, 1.554, 54.332, 0.186, 0.168, 0.97, "", "", "", "", 
  "", "", "", "", "", "", "", "", "", "", "", "", "", "", "", "", "", "", "", 
  "", "", "", 62.96, 1.02334403*^8, 97.999, 25.3, 5.159, 2.891, 10550.206, 
  1.3, 525.432, 17.31, 0.2, 50.1, 89.827, 1.6, 71.99, 0.707}, 
 {"EGY", "Africa", "Egypt", "2020-09-09", 100403., 175., 160.429, 5577., 17., 
  16.571, 981.127, 1.71, 1.568, 54.498, 0.166, 0.162, 0.96, "", "", "", "", 
  "", "", "", "", "", "", "", "", "", "", "", "", "", "", "", "", "", "", "", 
  "", "", "", 62.96, 1.02334403*^8, 97.999, 25.3, 5.159, 2.891, 10550.206, 
  1.3, 525.432, 17.31, 0.2, 50.1, 89.827, 1.6, 71.99, 0.707}, 
 {"EGY", "Africa", "Egypt", "2020-09-10", 100557., 154., 161.714, 5590., 13., 
  15.857, 982.631, 1.505, 1.58, 54.625, 0.127, 0.155, 0.95, "", "", "", "", 
  "", "", "", "", "", "", "", "", "", "", "", "", "", "", "", "", "", "", "", 
  "", "", "", 62.96, 1.02334403*^8, 97.999, 25.3, 5.159, 2.891, 10550.206, 
  1.3, 525.432, 17.31, 0.2, 50.1, 89.827, 1.6, 71.99, 0.707}, 
 {"EGY", "Africa", "Egypt", "2020-09-11", 100708., 151., 160.857, 5607., 17., 
  16., 984.107, 1.476, 1.572, 54.791, 0.166, 0.156, 0.95, "", "", "", "", "", 
  "", "", "", "", "", "", "", "", "", "", "", "", "", "", "", "", "", "", "", 
  "", "", 62.96, 1.02334403*^8, 97.999, 25.3, 5.159, 2.891, 10550.206, 1.3, 
  525.432, 17.31, 0.2, 50.1, 89.827, 1.6, 71.99, 0.707}, 
 {"EGY", "Africa", "Egypt", "2020-09-12", 100856., 148., 163.429, 5627., 20., 
  16.571, 985.553, 1.446, 1.597, 54.986, 0.195, 0.162, 0.95, "", "", "", "", 
  "", "", "", "", "", "", "", "", "", "", "", "", "", "", "", "", "", "", "", 
  "", "", "", 62.96, 1.02334403*^8, 97.999, 25.3, 5.159, 2.891, 10550.206, 
  1.3, 525.432, 17.31, 0.2, 50.1, 89.827, 1.6, 71.99, 0.707}, 
 {"EGY", "Africa", "Egypt", "2020-09-13", 101009., 153., 163.714, 5648., 21., 
  16.857, 987.048, 1.495, 1.6, 55.192, 0.205, 0.165, 0.95, "", "", "", "", 
  "", "", "", "", "", "", "", "", "", "", "", "", "", "", "", "", "", "", "", 
  "", "", "", 62.96, 1.02334403*^8, 97.999, 25.3, 5.159, 2.891, 10550.206, 
  1.3, 525.432, 17.31, 0.2, 50.1, 89.827, 1.6, 71.99, 0.707}, 
 {"EGY", "Africa", "Egypt", "2020-09-14", 101177., 168., 162.286, 5661., 13., 
  17.143, 988.69, 1.642, 1.586, 55.319, 0.127, 0.168, 0.94, "", "", "", "", 
  "", "", "", "", "", "", "", "", "", "", "", "", "", "", "", "", "", "", "", 
  "", "", "", 62.96, 1.02334403*^8, 97.999, 25.3, 5.159, 2.891, 10550.206, 
  1.3, 525.432, 17.31, 0.2, 50.1, 89.827, 1.6, 71.99, 0.707}, 
 {"EGY", "Africa", "Egypt", "2020-09-15", 101340., 163., 158.857, 5679., 18., 
  17., 990.283, 1.593, 1.552, 55.495, 0.176, 0.166, 0.93, "", "", "", "", "", 
  "", "", "", "", "", "", "", "", "", "", "", "", "", "", "", "", "", "", "", 
  "", "", 62.96, 1.02334403*^8, 97.999, 25.3, 5.159, 2.891, 10550.206, 1.3, 
  525.432, 17.31, 0.2, 50.1, 89.827, 1.6, 71.99, 0.707}, 
 {"EGY", "Africa", "Egypt", "2020-09-16", 101500., 160., 156.714, 5696., 17., 
  17., 991.846, 1.564, 1.531, 55.661, 0.166, 0.166, 0.91, "", "", "", "", "", 
  "", "", "", "", "", "", "", "", "", "", "", "", "", "", "", "", "", "", "", 
  "", "", 62.96, 1.02334403*^8, 97.999, 25.3, 5.159, 2.891, 10550.206, 1.3, 
  525.432, 17.31, 0.2, 50.1, 89.827, 1.6, 71.99, 0.707}, 
 {"EGY", "Africa", "Egypt", "2020-09-17", 101641., 141., 154.857, 5715., 19., 
  17.857, 993.224, 1.378, 1.513, 55.846, 0.186, 0.174, 0.9, "", "", "", "", 
  "", "", "", "", "", "", "", "", "", "", "", "", "", "", "", "", "", "", "", 
  "", "", "", 62.96, 1.02334403*^8, 97.999, 25.3, 5.159, 2.891, 10550.206, 
  1.3, 525.432, 17.31, 0.2, 50.1, 89.827, 1.6, 71.99, 0.707}, 
 {"EGY", "Africa", "Egypt", "2020-09-18", 101772., 131., 152., 5733., 18., 
  18., 994.504, 1.28, 1.485, 56.022, 0.176, 0.176, 0.88, "", "", "", "", "", 
  "", "", "", "", "", "", "", "", "", "", "", "", "", "", "", "", "", "", "", 
  "", "", 62.96, 1.02334403*^8, 97.999, 25.3, 5.159, 2.891, 10550.206, 1.3, 
  525.432, 17.31, 0.2, 50.1, 89.827, 1.6, 71.99, 0.707}, 
 {"EGY", "Africa", "Egypt", "2020-09-19", 101900., 128., 149.143, 5750., 17., 
  17.571, 995.755, 1.251, 1.457, 56.188, 0.166, 0.172, 0.87, "", "", "", "", 
  "", "", "", "", "", "", "", "", "", "", "", "", "", "", "", "", "", "", "", 
  "", "", "", 62.96, 1.02334403*^8, 97.999, 25.3, 5.159, 2.891, 10550.206, 
  1.3, 525.432, 17.31, 0.2, 50.1, 89.827, 1.6, 71.99, 0.707}, 
 {"EGY", "Africa", "Egypt", "2020-09-20", 102015., 115., 143.714, 5770., 20., 
  17.429, 996.879, 1.124, 1.404, 56.384, 0.195, 0.17, 0.86, "", "", "", "", 
  "", "", "", "", "", "", "", "", "", "", "", "", "", "", "", "", "", "", "", 
  "", "", "", 62.96, 1.02334403*^8, 97.999, 25.3, 5.159, 2.891, 10550.206, 
  1.3, 525.432, 17.31, 0.2, 50.1, 89.827, 1.6, 71.99, 0.707}, 
 {"EGY", "Africa", "Egypt", "2020-09-21", 102141., 126., 137.714, 5787., 17., 
  18., 998.11, 1.231, 1.346, 56.55, 0.166, 0.176, 0.86, "", "", "", "", "", 
  "", "", "", "", "", "", "", "", "", "", "", "", "", "", "", "", "", "", "", 
  "", "", 62.96, 1.02334403*^8, 97.999, 25.3, 5.159, 2.891, 10550.206, 1.3, 
  525.432, 17.31, 0.2, 50.1, 89.827, 1.6, 71.99, 0.707}, 
 {"EGY", "Africa", "Egypt", "2020-09-22", 102254., 113., 130.571, 5806., 19., 
  18.143, 999.214, 1.104, 1.276, 56.736, 0.186, 0.177, 0.86, "", "", "", "", 
  "", "", "", "", "", "", "", "", "", "", "", "", "", "", "", "", "", "", "", 
  "", "", "", 62.96, 1.02334403*^8, 97.999, 25.3, 5.159, 2.891, 10550.206, 
  1.3, 525.432, 17.31, 0.2, 50.1, 89.827, 1.6, 71.99, 0.707}, 
 {"EGY", "Africa", "Egypt", "2020-09-23", 102375., 121., 125., 5822., 16., 
  18., 1000.397, 1.182, 1.221, 56.892, 0.156, 0.176, 0.87, "", "", "", "", 
  "", "", "", "", "", "", "", "", "", "", "", "", "", "", "", "", "", "", "", 
  "", "", "", 62.96, 1.02334403*^8, 97.999, 25.3, 5.159, 2.891, 10550.206, 
  1.3, 525.432, 17.31, 0.2, 50.1, 89.827, 1.6, 71.99, 0.707}, 
 {"EGY", "Africa", "Egypt", "2020-09-24", 102513., 138., 124.571, 5835., 13., 
  17.143, 1001.745, 1.349, 1.217, 57.019, 0.127, 0.168, 0.88, "", "", "", "", 
  "", "", "", "", "", "", "", "", "", "", "", "", "", "", "", "", "", "", "", 
  "", "", "", 62.96, 1.02334403*^8, 97.999, 25.3, 5.159, 2.891, 10550.206, 
  1.3, 525.432, 17.31, 0.2, 50.1, 89.827, 1.6, 71.99, 0.707}, 
 {"EGY", "Africa", "Egypt", "2020-09-25", 102625., 112., 121.857, 5853., 18., 
  17.143, 1002.84, 1.094, 1.191, 57.195, 0.176, 0.168, 0.88, "", "", "", "", 
  "", "", "", "", "", "", "", "", "", "", "", "", "", "", "", "", "", "", "", 
  "", "", "", 62.96, 1.02334403*^8, 97.999, 25.3, 5.159, 2.891, 10550.206, 
  1.3, 525.432, 17.31, 0.2, 50.1, 89.827, 1.6, 71.99, 0.707}, 
 {"EGY", "Africa", "Egypt", "2020-09-26", 102736., 111., 119.429, 5869., 16., 
  17., 1003.924, 1.085, 1.167, 57.351, 0.156, 0.166, 0.89, "", "", "", "", 
  "", "", "", "", "", "", "", "", "", "", "", "", "", "", "", "", "", "", "", 
  "", "", "", 62.96, 1.02334403*^8, 97.999, 25.3, 5.159, 2.891, 10550.206, 
  1.3, 525.432, 17.31, 0.2, 50.1, 89.827, 1.6, 71.99, 0.707}, 
 {"EGY", "Africa", "Egypt", "2020-09-27", 102840., 104., 117.857, 5883., 14., 
  16.143, 1004.941, 1.016, 1.152, 57.488, 0.137, 0.158, 0.9, "", "", "", "", 
  "", "", "", "", "", "", "", "", "", "", "", "", "", "", "", "", "", "", "", 
  "", "", "", 62.96, 1.02334403*^8, 97.999, 25.3, 5.159, 2.891, 10550.206, 
  1.3, 525.432, 17.31, 0.2, 50.1, 89.827, 1.6, 71.99, 0.707}, 
 {"EGY", "Africa", "Egypt", "2020-09-28", 102955., 115., 116.286, 5901., 18., 
  16.286, 1006.064, 1.124, 1.136, 57.664, 0.176, 0.159, 0.92, "", "", "", "", 
  "", "", "", "", "", "", "", "", "", "", "", "", "", "", "", "", "", "", "", 
  "", "", "", 62.96, 1.02334403*^8, 97.999, 25.3, 5.159, 2.891, 10550.206, 
  1.3, 525.432, 17.31, 0.2, 50.1, 89.827, 1.6, 71.99, 0.707}, 
 {"EGY", "Africa", "Egypt", "2020-09-29", 103079., 124., 117.857, 5914., 13., 
  15.429, 1007.276, 1.212, 1.152, 57.791, 0.127, 0.151, 0.93, "", "", "", "", 
  "", "", "", "", "", "", "", "", "", "", "", "", "", "", "", "", "", "", "", 
  "", "", "", 62.96, 1.02334403*^8, 97.999, 25.3, 5.159, 2.891, 10550.206, 
  1.3, 525.432, 17.31, 0.2, 50.1, 89.827, 1.6, 71.99, 0.707}, 
 {"EGY", "Africa", "Egypt", "2020-09-30", 103198., 119., 117.571, 5930., 16., 
  15.429, 1008.439, 1.163, 1.149, 57.947, 0.156, 0.151, 0.94, "", "", "", "", 
  "", "", "", "", "", "", "", "", "", "", "", "", "", "", "", "", "", "", "", 
  "", "", "", 62.96, 1.02334403*^8, 97.999, 25.3, 5.159, 2.891, 10550.206, 
  1.3, 525.432, 17.31, 0.2, 50.1, 89.827, 1.6, 71.99, 0.707}, 
 {"EGY", "Africa", "Egypt", "2020-10-01", 103317., 119., 114.857, 5946., 16., 
  15.857, 1009.602, 1.163, 1.122, 58.104, 0.156, 0.155, 0.95, "", "", "", "", 
  "", "", "", "", "", "", "", "", "", "", "", "", "", "", "", "", "", "", "", 
  "", "", "", 62.96, 1.02334403*^8, 97.999, 25.3, 5.159, 2.891, 10550.206, 
  1.3, 525.432, 17.31, 0.2, 50.1, 89.827, 1.6, 71.99, 0.707}, 
 {"EGY", "Africa", "Egypt", "2020-10-02", 103466., 149., 120.143, 5956., 10., 
  14.714, 1011.058, 1.456, 1.174, 58.201, 0.098, 0.144, 0.97, "", "", "", "", 
  "", "", "", "", "", "", "", "", "", "", "", "", "", "", "", "", "", "", "", 
  "", "", "", 62.96, 1.02334403*^8, 97.999, 25.3, 5.159, 2.891, 10550.206, 
  1.3, 525.432, 17.31, 0.2, 50.1, 89.827, 1.6, 71.99, 0.707}, 
 {"EGY", "Africa", "Egypt", "2020-10-03", 103575., 109., 119.857, 5970., 14., 
  14.429, 1012.123, 1.065, 1.171, 58.338, 0.137, 0.141, 0.96, "", "", "", "", 
  "", "", "", "", "", "", "", "", "", "", "", "", "", "", "", "", "", "", "", 
  "", "", "", 62.96, 1.02334403*^8, 97.999, 25.3, 5.159, 2.891, 10550.206, 
  1.3, 525.432, 17.31, 0.2, 50.1, 89.827, 1.6, 71.99, 0.707}, 
 {"EGY", "Africa", "Egypt", "2020-10-04", 103683., 108., 120.429, 5981., 11., 
  14., 1013.178, 1.055, 1.177, 58.446, 0.107, 0.137, 0.96, "", "", "", "", 
  "", "", "", "", "", "", "", "", "", "", "", "", "", "", "", "", "", "", "", 
  "", "", "", 62.96, 1.02334403*^8, 97.999, 25.3, 5.159, 2.891, 10550.206, 
  1.3, 525.432, 17.31, 0.2, 50.1, 89.827, 1.6, 71.99, 0.707}, 
 {"EGY", "Africa", "Egypt", "2020-10-05", 103781., 98., 118., 5990., 9., 
  12.714, 1014.136, 0.958, 1.153, 58.534, 0.088, 0.124, 0.96, "", "", "", "", 
  "", "", "", "", "", "", "", "", "", "", "", "", "", "", "", "", "", "", "", 
  "", "", "", 62.96, 1.02334403*^8, 97.999, 25.3, 5.159, 2.891, 10550.206, 
  1.3, 525.432, 17.31, 0.2, 50.1, 89.827, 1.6, 71.99, 0.707}, 
 {"EGY", "Africa", "Egypt", "2020-10-06", 103902., 121., 117.571, 6001., 11., 
  12.429, 1015.318, 1.182, 1.149, 58.641, 0.107, 0.121, 0.97, "", "", "", "", 
  "", "", "", "", "", "", "", "", "", "", "", "", "", "", "", "", "", "", "", 
  "", "", "", 62.96, 1.02334403*^8, 97.999, 25.3, 5.159, 2.891, 10550.206, 
  1.3, 525.432, 17.31, 0.2, 50.1, 89.827, 1.6, 71.99, 0.707}, 
 {"EGY", "Africa", "Egypt", "2020-10-07", 104035., 133., 119.571, 6010., 9., 
  11.429, 1016.618, 1.3, 1.168, 58.729, 0.088, 0.112, 0.99, "", "", "", "", 
  "", "", "", "", "", "", "", "", "", "", "", "", "", "", "", "", "", "", "", 
  "", "", "", 62.96, 1.02334403*^8, 97.999, 25.3, 5.159, 2.891, 10550.206, 
  1.3, 525.432, 17.31, 0.2, 50.1, 89.827, 1.6, 71.99, 0.707}, 
 {"EGY", "Africa", "Egypt", "2020-10-08", 104156., 121., 119.857, 6017., 7., 
  10.143, 1017.8, 1.182, 1.171, 58.797, 0.068, 0.099, 1., "", "", "", "", "", 
  "", "", "", "", "", "", "", "", "", "", "", "", "", "", "", "", "", "", "", 
  "", "", 62.96, 1.02334403*^8, 97.999, 25.3, 5.159, 2.891, 10550.206, 1.3, 
  525.432, 17.31, 0.2, 50.1, 89.827, 1.6, 71.99, 0.707}, 
 {"EGY", "Africa", "Egypt", "2020-10-09", 104262., 106., 113.714, 6029., 12., 
  10.429, 1018.836, 1.036, 1.111, 58.915, 0.117, 0.102, 1.01, "", "", "", "", 
  "", "", "", "", "", "", "", "", "", "", "", "", "", "", "", "", "", "", "", 
  "", "", "", 62.96, 1.02334403*^8, 97.999, 25.3, 5.159, 2.891, 10550.206, 
  1.3, 525.432, 17.31, 0.2, 50.1, 89.827, 1.6, 71.99, 0.707}, 
 {"EGY", "Africa", "Egypt", "2020-10-10", 104387., 125., 116., 6040., 11., 
  10., 1020.058, 1.221, 1.134, 59.022, 0.107, 0.098, 1.03, "", "", "", "", 
  "", "", "", "", "", "", "", "", "", "", "", "", "", "", "", "", "", "", "", 
  "", "", "", 62.96, 1.02334403*^8, 97.999, 25.3, 5.159, 2.891, 10550.206, 
  1.3, 525.432, 17.31, 0.2, 50.1, 89.827, 1.6, 71.99, 0.707}, 
 {"EGY", "Africa", "Egypt", "2020-10-11", 104516., 129., 119., 6052., 12., 
  10.143, 1021.318, 1.261, 1.163, 59.139, 0.117, 0.099, 1.04, "", "", "", "", 
  "", "", "", "", "", "", "", "", "", "", "", "", "", "", "", "", "", "", "", 
  "", "", "", 62.96, 1.02334403*^8, 97.999, 25.3, 5.159, 2.891, 10550.206, 
  1.3, 525.432, 17.31, 0.2, 50.1, 89.827, 1.6, 71.99, 0.707}, 
 {"EGY", "Africa", "Egypt", "2020-10-12", 104648., 132., 123.857, 6062., 10., 
  10.286, 1022.608, 1.29, 1.21, 59.237, 0.098, 0.101, 1.05, "", "", "", "", 
  "", "", "", "", "", "", "", "", "", "", "", "", "", "", "", "", "", "", "", 
  "", "", "", 62.96, 1.02334403*^8, 97.999, 25.3, 5.159, 2.891, 10550.206, 
  1.3, 525.432, 17.31, 0.2, 50.1, 89.827, 1.6, 71.99, 0.707}, 
 {"EGY", "Africa", "Egypt", "2020-10-13", 104787., 139., 126.429, 6071., 9., 
  10., 1023.966, 1.358, 1.235, 59.325, 0.088, 0.098, 1.05, "", "", "", "", 
  "", "", "", "", "", "", "", "", "", "", "", "", "", "", "", "", "", "", "", 
  "", "", "", 62.96, 1.02334403*^8, 97.999, 25.3, 5.159, 2.891, 10550.206, 
  1.3, 525.432, 17.31, 0.2, 50.1, 89.827, 1.6, 71.99, 0.707}, 
 {"EGY", "Africa", "Egypt", "2020-10-14", 104915., 128., 125.714, 6077., 6., 
  9.571, 1025.217, 1.251, 1.228, 59.384, 0.059, 0.094, 1.04, "", "", "", "", 
  "", "", "", "", "", "", "", "", "", "", "", "", "", "", "", "", "", "", "", 
  "", "", "", 62.96, 1.02334403*^8, 97.999, 25.3, 5.159, 2.891, 10550.206, 
  1.3, 525.432, 17.31, 0.2, 50.1, 89.827, 1.6, 71.99, 0.707}, 
 {"EGY", "Africa", "Egypt", "2020-10-15", 105033., 118., 125.286, 6088., 11., 
  10.143, 1026.37, 1.153, 1.224, 59.491, 0.107, 0.099, 1.05, "", "", "", "", 
  "", "", "", "", "", "", "", "", "", "", "", "", "", "", "", "", "", "", "", 
  "", "", "", 62.96, 1.02334403*^8, 97.999, 25.3, 5.159, 2.891, 10550.206, 
  1.3, 525.432, 17.31, 0.2, 50.1, 89.827, 1.6, 71.99, 0.707}, 
 {"EGY", "Africa", "Egypt", "2020-10-16", 105159., 126., 128.143, 6099., 11., 
  10., 1027.602, 1.231, 1.252, 59.599, 0.107, 0.098, 1.06, "", "", "", "", 
  "", "", "", "", "", "", "", "", "", "", "", "", "", "", "", "", "", "", "", 
  "", "", "", 77.78, 1.02334403*^8, 97.999, 25.3, 5.159, 2.891, 10550.206, 
  1.3, 525.432, 17.31, 0.2, 50.1, 89.827, 1.6, 71.99, 0.707}, 
 {"EGY", "Africa", "Egypt", "2020-10-17", 105297., 138., 130., 6109., 10., 
  9.857, 1028.95, 1.349, 1.27, 59.696, 0.098, 0.096, 1.08, "", "", "", "", 
  "", "", "", "", "", "", "", "", "", "", "", "", "", "", "", "", "", "", "", 
  "", "", "", 75.93, 1.02334403*^8, 97.999, 25.3, 5.159, 2.891, 10550.206, 
  1.3, 525.432, 17.31, 0.2, 50.1, 89.827, 1.6, 71.99, 0.707}, 
 {"EGY", "Africa", "Egypt", "2020-10-18", 105424., 127., 129.714, 6120., 11., 
  9.714, 1030.191, 1.241, 1.268, 59.804, 0.107, 0.095, 1.09, "", "", "", "", 
  "", "", "", "", "", "", "", "", "", "", "", "", "", "", "", "", "", "", "", 
  "", "", "", 75.93, 1.02334403*^8, 97.999, 25.3, 5.159, 2.891, 10550.206, 
  1.3, 525.432, 17.31, 0.2, 50.1, 89.827, 1.6, 71.99, 0.707}, 
 {"EGY", "Africa", "Egypt", "2020-10-19", 105547., 123., 128.429, 6130., 10., 
  9.714, 1031.393, 1.202, 1.255, 59.902, 0.098, 0.095, 1.11, "", "", "", "", 
  "", "", "", "", "", "", "", "", "", "", "", "", "", "", "", "", "", "", "", 
  "", "", "", 75.93, 1.02334403*^8, 97.999, 25.3, 5.159, 2.891, 10550.206, 
  1.3, 525.432, 17.31, 0.2, 50.1, 89.827, 1.6, 71.99, 0.707}, 
 {"EGY", "Africa", "Egypt", "2020-10-20", 105705., 158., 131.143, 6142., 12., 
  10.143, 1032.937, 1.544, 1.282, 60.019, 0.117, 0.099, 1.14, "", "", "", "", 
  "", "", "", "", "", "", "", "", "", "", "", "", "", "", "", "", "", "", "", 
  "", "", "", 75.93, 1.02334403*^8, 97.999, 25.3, 5.159, 2.891, 10550.206, 
  1.3, 525.432, 17.31, 0.2, 50.1, 89.827, 1.6, 71.99, 0.707}, 
 {"EGY", "Africa", "Egypt", "2020-10-21", 105883., 178., 138.286, 6155., 13., 
  11.143, 1034.676, 1.739, 1.351, 60.146, 0.127, 0.109, 1.16, "", "", "", "", 
  "", "", "", "", "", "", "", "", "", "", "", "", "", "", "", "", "", "", "", 
  "", "", "", 75.93, 1.02334403*^8, 97.999, 25.3, 5.159, 2.891, 10550.206, 
  1.3, 525.432, 17.31, 0.2, 50.1, 89.827, 1.6, 71.99, 0.707}, 
 {"EGY", "Africa", "Egypt", "2020-10-22", 106060., 177., 146.714, 6166., 11., 
  11.143, 1036.406, 1.73, 1.434, 60.253, 0.107, 0.109, 1.16, "", "", "", "", 
  "", "", "", "", "", "", "", "", "", "", "", "", "", "", "", "", "", "", "", 
  "", "", "", 75.93, 1.02334403*^8, 97.999, 25.3, 5.159, 2.891, 10550.206, 
  1.3, 525.432, 17.31, 0.2, 50.1, 89.827, 1.6, 71.99, 0.707}, 
 {"EGY", "Africa", "Egypt", "2020-10-23", 106230., 170., 153., 6176., 10., 
  11., 1038.067, 1.661, 1.495, 60.351, 0.098, 0.107, 1.15, "", "", "", "", 
  "", "", "", "", "", "", "", "", "", "", "", "", "", "", "", "", "", "", "", 
  "", "", "", 75.93, 1.02334403*^8, 97.999, 25.3, 5.159, 2.891, 10550.206, 
  1.3, 525.432, 17.31, 0.2, 50.1, 89.827, 1.6, 71.99, 0.707}, 
 {"EGY", "Africa", "Egypt", "2020-10-24", 106397., 167., 157.143, 6187., 11., 
  11.143, 1039.699, 1.632, 1.536, 60.459, 0.107, 0.109, 1.13, "", "", "", "", 
  "", "", "", "", "", "", "", "", "", "", "", "", "", "", "", "", "", "", "", 
  "", "", "", 75.93, 1.02334403*^8, 97.999, 25.3, 5.159, 2.891, 10550.206, 
  1.3, 525.432, 17.31, 0.2, 50.1, 89.827, 1.6, 71.99, 0.707}, 
 {"EGY", "Africa", "Egypt", "2020-10-25", 106540., 143., 159.429, 6199., 12., 
  11.286, 1041.097, 1.397, 1.558, 60.576, 0.117, 0.11, 1.12, "", "", "", "", 
  "", "", "", "", "", "", "", "", "", "", "", "", "", "", "", "", "", "", "", 
  "", "", "", 75.93, 1.02334403*^8, 97.999, 25.3, 5.159, 2.891, 10550.206, 
  1.3, 525.432, 17.31, 0.2, 50.1, 89.827, 1.6, 71.99, 0.707}, 
 {"EGY", "Africa", "Egypt", "2020-10-26", 106707., 167., 165.714, 6211., 12., 
  11.571, 1042.729, 1.632, 1.619, 60.693, 0.117, 0.113, 1.11, "", "", "", "", 
  "", "", "", "", "", "", "", "", "", "", "", "", "", "", "", "", "", "", "", 
  "", "", "", 75.93, 1.02334403*^8, 97.999, 25.3, 5.159, 2.891, 10550.206, 
  1.3, 525.432, 17.31, 0.2, 50.1, 89.827, 1.6, 71.99, 0.707}, 
 {"EGY", "Africa", "Egypt", "2020-10-27", 106877., 170., 167.429, 6222., 11., 
  11.429, 1044.39, 1.661, 1.636, 60.801, 0.107, 0.112, 1.1, "", "", "", "", 
  "", "", "", "", "", "", "", "", "", "", "", "", "", "", "", "", "", "", "", 
  "", "", "", 75.93, 1.02334403*^8, 97.999, 25.3, 5.159, 2.891, 10550.206, 
  1.3, 525.432, 17.31, 0.2, 50.1, 89.827, 1.6, 71.99, 0.707}, 
 {"EGY", "Africa", "Egypt", "2020-10-28", 107030., 153., 163.857, 6234., 12., 
  11.286, 1045.885, 1.495, 1.601, 60.918, 0.117, 0.11, 1.1, "", "", "", "", 
  "", "", "", "", "", "", "", "", "", "", "", "", "", "", "", "", "", "", "", 
  "", "", "", 75.93, 1.02334403*^8, 97.999, 25.3, 5.159, 2.891, 10550.206, 
  1.3, 525.432, 17.31, 0.2, 50.1, 89.827, 1.6, 71.99, 0.707}, 
 {"EGY", "Africa", "Egypt", "2020-10-29", 107209., 179., 164.143, 6247., 13., 
  11.571, 1047.634, 1.749, 1.604, 61.045, 0.127, 0.113, 1.11, "", "", "", "", 
  "", "", "", "", "", "", "", "", "", "", "", "", "", "", "", "", "", "", "", 
  "", "", "", 75.93, 1.02334403*^8, 97.999, 25.3, 5.159, 2.891, 10550.206, 
  1.3, 525.432, 17.31, 0.2, 50.1, 89.827, 1.6, 71.99, 0.707}, 
 {"EGY", "Africa", "Egypt", "2020-10-30", 107376., 167., 163.714, 6258., 11., 
  11.714, 1049.266, 1.632, 1.6, 61.152, 0.107, 0.114, 1.11, "", "", "", "", 
  "", "", "", "", "", "", "", "", "", "", "", "", "", "", "", "", "", "", "", 
  "", "", "", 75.93, 1.02334403*^8, 97.999, 25.3, 5.159, 2.891, 10550.206, 
  1.3, 525.432, 17.31, 0.2, 50.1, 89.827, 1.6, 71.99, 0.707}, 
 {"EGY", "Africa", "Egypt", "2020-10-31", 107555., 179., 165.429, 6266., 8., 
  11.286, 1051.015, 1.749, 1.617, 61.231, 0.078, 0.11, 1.13, "", "", "", "", 
  "", "", "", "", "", "", "", "", "", "", "", "", "", "", "", "", "", "", "", 
  "", "", "", 75.93, 1.02334403*^8, 97.999, 25.3, 5.159, 2.891, 10550.206, 
  1.3, 525.432, 17.31, 0.2, 50.1, 89.827, 1.6, 71.99, 0.707}, 
 {"EGY", "Africa", "Egypt", "2020-11-01", 107736., 181., 170.857, 6278., 12., 
  11.286, 1052.784, 1.769, 1.67, 61.348, 0.117, 0.11, 1.14, "", "", "", "", 
  "", "", "", "", "", "", "", "", "", "", "", "", "", "", "", "", "", "", "", 
  "", "", "", 75.93, 1.02334403*^8, 97.999, 25.3, 5.159, 2.891, 10550.206, 
  1.3, 525.432, 17.31, 0.2, 50.1, 89.827, 1.6, 71.99, 0.707}, 
 {"EGY", "Africa", "Egypt", "2020-11-02", 107925., 189., 174., 6291., 13., 
  11.429, 1054.631, 1.847, 1.7, 61.475, 0.127, 0.112, 1.14, "", "", "", "", 
  "", "", "", "", "", "", "", "", "", "", "", "", "", "", "", "", "", "", "", 
  "", "", "", 60.19, 1.02334403*^8, 97.999, 25.3, 5.159, 2.891, 10550.206, 
  1.3, 525.432, 17.31, 0.2, 50.1, 89.827, 1.6, 71.99, 0.707}, 
 {"EGY", "Africa", "Egypt", "2020-11-03", 108122., 197., 177.857, 6305., 14., 
  11.857, 1056.556, 1.925, 1.738, 61.612, 0.137, 0.116, 1.15, "", "", "", "", 
  "", "", "", "", "", "", "", "", "", "", "", "", "", "", "", "", "", "", "", 
  "", "", "", 60.19, 1.02334403*^8, 97.999, 25.3, 5.159, 2.891, 10550.206, 
  1.3, 525.432, 17.31, 0.2, 50.1, 89.827, 1.6, 71.99, 0.707}, 
 {"EGY", "Africa", "Egypt", "2020-11-04", 108329., 207., 185.571, 6318., 13., 
  12., 1058.579, 2.023, 1.813, 61.739, 0.127, 0.117, 1.15, "", "", "", "", 
  "", "", "", "", "", "", "", "", "", "", "", "", "", "", "", "", "", "", "", 
  "", "", "", 60.19, 1.02334403*^8, 97.999, 25.3, 5.159, 2.891, 10550.206, 
  1.3, 525.432, 17.31, 0.2, 50.1, 89.827, 1.6, 71.99, 0.707}, 
 {"EGY", "Africa", "Egypt", "2020-11-05", 108530., 201., 188.714, 6329., 11., 
  11.714, 1060.543, 1.964, 1.844, 61.846, 0.107, 0.114, 1.16, "", "", "", "", 
  "", "", "", "", "", "", "", "", "", "", "", "", "", "", "", "", "", "", "", 
  "", "", "", 60.19, 1.02334403*^8, 97.999, 25.3, 5.159, 2.891, 10550.206, 
  1.3, 525.432, 17.31, 0.2, 50.1, 89.827, 1.6, 71.99, 0.707}, 
 {"EGY", "Africa", "Egypt", "2020-11-06", 108754., 224., 196.857, 6343., 14., 
  12.143, 1062.732, 2.189, 1.924, 61.983, 0.137, 0.119, 1.16, "", "", "", "", 
  "", "", "", "", "", "", "", "", "", "", "", "", "", "", "", "", "", "", "", 
  "", "", "", 60.19, 1.02334403*^8, 97.999, 25.3, 5.159, 2.891, 10550.206, 
  1.3, 525.432, 17.31, 0.2, 50.1, 89.827, 1.6, 71.99, 0.707}, 
 {"EGY", "Africa", "Egypt", "2020-11-07", 108962., 208., 201., 6355., 12., 
  12.714, 1064.764, 2.033, 1.964, 62.1, 0.117, 0.124, 1.16, "", "", "", "", 
  "", "", "", "", "", "", "", "", "", "", "", "", "", "", "", "", "", "", "", 
  "", "", "", 60.19, 1.02334403*^8, 97.999, 25.3, 5.159, 2.891, 10550.206, 
  1.3, 525.432, 17.31, 0.2, 50.1, 89.827, 1.6, 71.99, 0.707}, 
 {"EGY", "Africa", "Egypt", "2020-11-08", 109201., 239., 209.286, 6368., 13., 
  12.857, 1067.1, 2.335, 2.045, 62.227, 0.127, 0.126, 1.16, "", "", "", "", 
  "", "", "", "", "", "", "", "", "", "", "", "", "", "", "", "", "", "", "", 
  "", "", "", 60.19, 1.02334403*^8, 97.999, 25.3, 5.159, 2.891, 10550.206, 
  1.3, 525.432, 17.31, 0.2, 50.1, 89.827, 1.6, 71.99, 0.707}, 
 {"EGY", "Africa", "Egypt", "2020-11-09", 109422., 221., 213.857, 6380., 12., 
  12.714, 1069.259, 2.16, 2.09, 62.345, 0.117, 0.124, 1.15, "", "", "", "", 
  "", "", "", "", "", "", "", "", "", "", "", "", "", "", "", "", "", "", "", 
  "", "", "", 60.19, 1.02334403*^8, 97.999, 25.3, 5.159, 2.891, 10550.206, 
  1.3, 525.432, 17.31, 0.2, 50.1, 89.827, 1.6, 71.99, 0.707}, 
 {"EGY", "Africa", "Egypt", "2020-11-10", 109654., 232., 218.857, 6394., 14., 
  12.714, 1071.526, 2.267, 2.139, 62.481, 0.137, 0.124, 1.14, "", "", "", "", 
  "", "", "", "", "", "", "", "", "", "", "", "", "", "", "", "", "", "", "", 
  "", "", "", 60.19, 1.02334403*^8, 97.999, 25.3, 5.159, 2.891, 10550.206, 
  1.3, 525.432, 17.31, 0.2, 50.1, 89.827, 1.6, 71.99, 0.707}, 
 {"EGY", "Africa", "Egypt", "2020-11-11", 109881., 227., 221.714, 6405., 11., 
  12.429, 1073.744, 2.218, 2.167, 62.589, 0.107, 0.121, 1.13, "", "", "", "", 
  "", "", "", "", "", "", "", "", "", "", "", "", "", "", "", "", "", "", "", 
  "", "", "", 60.19, 1.02334403*^8, 97.999, 25.3, 5.159, 2.891, 10550.206, 
  1.3, 525.432, 17.31, 0.2, 50.1, 89.827, 1.6, 71.99, 0.707}, 
 {"EGY", "Africa", "Egypt", "2020-11-12", 110095., 214., 223.571, 6417., 12., 
  12.571, 1075.836, 2.091, 2.185, 62.706, 0.117, 0.123, 1.12, "", "", "", "", 
  "", "", "", "", "", "", "", "", "", "", "", "", "", "", "", "", "", "", "", 
  "", "", "", 60.19, 1.02334403*^8, 97.999, 25.3, 5.159, 2.891, 10550.206, 
  1.3, 525.432, 17.31, 0.2, 50.1, 89.827, 1.6, 71.99, 0.707}, 
 {"EGY", "Africa", "Egypt", "2020-11-13", 110319., 224., 223.571, 6429., 12., 
  12.286, 1078.025, 2.189, 2.185, 62.823, 0.117, 0.12, 1.13, "", "", "", "", 
  "", "", "", "", "", "", "", "", "", "", "", "", "", "", "", "", "", "", "", 
  "", "", "", 60.19, 1.02334403*^8, 97.999, 25.3, 5.159, 2.891, 10550.206, 
  1.3, 525.432, 17.31, 0.2, 50.1, 89.827, 1.6, 71.99, 0.707}, 
 {"EGY", "Africa", "Egypt", "2020-11-14", 110547., 228., 226.429, 6442., 13., 
  12.429, 1080.253, 2.228, 2.213, 62.95, 0.127, 0.121, 1.14, "", "", "", "", 
  "", "", "", "", "", "", "", "", "", "", "", "", "", "", "", "", "", "", "", 
  "", "", "", 60.19, 1.02334403*^8, 97.999, 25.3, 5.159, 2.891, 10550.206, 
  1.3, 525.432, 17.31, 0.2, 50.1, 89.827, 1.6, 71.99, 0.707}, 
 {"EGY", "Africa", "Egypt", "2020-11-15", 110767., 220., 223.714, 6453., 11., 
  12.143, 1082.402, 2.15, 2.186, 63.058, 0.107, 0.119, 1.16, "", "", "", "", 
  "", "", "", "", "", "", "", "", "", "", "", "", "", "", "", "", "", "", "", 
  "", "", "", 60.19, 1.02334403*^8, 97.999, 25.3, 5.159, 2.891, 10550.206, 
  1.3, 525.432, 17.31, 0.2, 50.1, 89.827, 1.6, 71.99, 0.707}, 
 {"EGY", "Africa", "Egypt", "2020-11-16", 111009., 242., 226.714, 6465., 12., 
  12.143, 1084.767, 2.365, 2.215, 63.175, 0.117, 0.119, 1.2, "", "", "", "", 
  "", "", "", "", "", "", "", "", "", "", "", "", "", "", "", "", "", "", "", 
  "", "", "", 60.19, 1.02334403*^8, 97.999, 25.3, 5.159, 2.891, 10550.206, 
  1.3, 525.432, 17.31, 0.2, 50.1, 89.827, 1.6, 71.99, 0.707}, 
 {"EGY", "Africa", "Egypt", "2020-11-17", 111284., 275., 232.857, 6481., 16., 
  12.429, 1087.454, 2.687, 2.275, 63.332, 0.156, 0.121, 1.23, "", "", "", "", 
  "", "", "", "", "", "", "", "", "", "", "", "", "", "", "", "", "", "", "", 
  "", "", "", 60.19, 1.02334403*^8, 97.999, 25.3, 5.159, 2.891, 10550.206, 
  1.3, 525.432, 17.31, 0.2, 50.1, 89.827, 1.6, 71.99, 0.707}, 
 {"EGY", "Africa", "Egypt", "2020-11-18", 111613., 329., 247.429, 6495., 14., 
  12.857, 1090.669, 3.215, 2.418, 63.468, 0.137, 0.126, 1.26, "", "", "", "", 
  "", "", "", "", "", "", "", "", "", "", "", "", "", "", "", "", "", "", "", 
  "", "", "", 60.19, 1.02334403*^8, 97.999, 25.3, 5.159, 2.891, 10550.206, 
  1.3, 525.432, 17.31, 0.2, 50.1, 89.827, 1.6, 71.99, 0.707}, 
 {"EGY", "Africa", "Egypt", "2020-11-19", 111955., 342., 265.714, 6508., 13., 
  13., 1094.011, 3.342, 2.597, 63.595, 0.127, 0.127, 1.28, "", "", "", "", 
  "", "", "", "", "", "", "", "", "", "", "", "", "", "", "", "", "", "", "", 
  "", "", "", 60.19, 1.02334403*^8, 97.999, 25.3, 5.159, 2.891, 10550.206, 
  1.3, 525.432, 17.31, 0.2, 50.1, 89.827, 1.6, 71.99, 0.707}, 
 {"EGY", "Africa", "Egypt", "2020-11-20", 112318., 363., 285.571, 6521., 13., 
  13.143, 1097.559, 3.547, 2.791, 63.722, 0.127, 0.128, 1.28, "", "", "", "", 
  "", "", "", "", "", "", "", "", "", "", "", "", "", "", "", "", "", "", "", 
  "", "", "", 60.19, 1.02334403*^8, 97.999, 25.3, 5.159, 2.891, 10550.206, 
  1.3, 525.432, 17.31, 0.2, 50.1, 89.827, 1.6, 71.99, 0.707}, 
 {"EGY", "Africa", "Egypt", "2020-11-21", 112676., 358., 304.143, 6535., 14., 
  13.286, 1101.057, 3.498, 2.972, 63.859, 0.137, 0.13, 1.27, "", "", "", "", 
  "", "", "", "", "", "", "", "", "", "", "", "", "", "", "", "", "", "", "", 
  "", "", "", 60.19, 1.02334403*^8, 97.999, 25.3, 5.159, 2.891, 10550.206, 
  1.3, 525.432, 17.31, 0.2, 50.1, 89.827, 1.6, 71.99, 0.707}, 
 {"EGY", "Africa", "Egypt", "2020-11-22", 113027., 351., 322.857, 6548., 13., 
  13.571, 1104.487, 3.43, 3.155, 63.986, 0.127, 0.133, 1.25, "", "", "", "", 
  "", "", "", "", "", "", "", "", "", "", "", "", "", "", "", "", "", "", "", 
  "", "", "", 60.19, 1.02334403*^8, 97.999, 25.3, 5.159, 2.891, 10550.206, 
  1.3, 525.432, 17.31, 0.2, 50.1, 89.827, 1.6, 71.99, 0.707}, 
 {"EGY", "Africa", "Egypt", "2020-11-23", 113381., 354., 338.857, 6560., 12., 
  13.571, 1107.946, 3.459, 3.311, 64.104, 0.117, 0.133, 1.23, "", "", "", "", 
  "", "", "", "", "", "", "", "", "", "", "", "", "", "", "", "", "", "", "", 
  "", "", "", 60.19, 1.02334403*^8, 97.999, 25.3, 5.159, 2.891, 10550.206, 
  1.3, 525.432, 17.31, 0.2, 50.1, 89.827, 1.6, 71.99, 0.707}, 
 {"EGY", "Africa", "Egypt", "2020-11-24", 113742., 361., 351.143, 6573., 13., 
  13.143, 1111.474, 3.528, 3.431, 64.231, 0.127, 0.128, 1.2, "", "", "", "", 
  "", "", "", "", "", "", "", "", "", "", "", "", "", "", "", "", "", "", "", 
  "", "", "", 60.19, 1.02334403*^8, 97.999, 25.3, 5.159, 2.891, 10550.206, 
  1.3, 525.432, 17.31, 0.2, 50.1, 89.827, 1.6, 71.99, 0.707}, 
 {"EGY", "Africa", "Egypt", "2020-11-25", 114107., 365., 356.286, 6585., 12., 
  12.857, 1115.04, 3.567, 3.482, 64.348, 0.117, 0.126, 1.18, "", "", "", "", 
  "", "", "", "", "", "", "", "", "", "", "", "", "", "", "", "", "", "", "", 
  "", "", "", 60.19, 1.02334403*^8, 97.999, 25.3, 5.159, 2.891, 10550.206, 
  1.3, 525.432, 17.31, 0.2, 50.1, 89.827, 1.6, 71.99, 0.707}, 
 {"EGY", "Africa", "Egypt", "2020-11-26", 114475., 368., 360., 6596., 11., 
  12.571, 1118.637, 3.596, 3.518, 64.455, 0.107, 0.123, 1.16, "", "", "", "", 
  "", "", "", "", "", "", "", "", "", "", "", "", "", "", "", "", "", "", "", 
  "", "", "", 60.19, 1.02334403*^8, 97.999, 25.3, 5.159, 2.891, 10550.206, 
  1.3, 525.432, 17.31, 0.2, 50.1, 89.827, 1.6, 71.99, 0.707}, 
 {"EGY", "Africa", "Egypt", "2020-11-27", 114832., 357., 359.143, 6608., 12., 
  12.429, 1122.125, 3.489, 3.51, 64.573, 0.117, 0.121, 1.15, "", "", "", "", 
  "", "", "", "", "", "", "", "", "", "", "", "", "", "", "", "", "", "", "", 
  "", "", "", 60.19, 1.02334403*^8, 97.999, 25.3, 5.159, 2.891, 10550.206, 
  1.3, 525.432, 17.31, 0.2, 50.1, 89.827, 1.6, 71.99, 0.707}, 
 {"EGY", "Africa", "Egypt", "2020-11-28", 115183., 351., 358.143, 6621., 13., 
  12.286, 1125.555, 3.43, 3.5, 64.7, 0.127, 0.12, 1.14, "", "", "", "", "", 
  "", "", "", "", "", "", "", "", "", "", "", "", "", "", "", "", "", "", "", 
  "", "", 60.19, 1.02334403*^8, 97.999, 25.3, 5.159, 2.891, 10550.206, 1.3, 
  525.432, 17.31, 0.2, 50.1, 89.827, 1.6, 71.99, 0.707}, 
 {"EGY", "Africa", "Egypt", "2020-11-29", 115541., 358., 359.143, 6636., 15., 
  12.571, 1129.053, 3.498, 3.51, 64.846, 0.147, 0.123, 1.14, "", "", "", "", 
  "", "", "", "", "", "", "", "", "", "", "", "", "", "", "", "", "", "", "", 
  "", "", "", 60.19, 1.02334403*^8, 97.999, 25.3, 5.159, 2.891, 10550.206, 
  1.3, 525.432, 17.31, 0.2, 50.1, 89.827, 1.6, 71.99, 0.707}, 
 {"EGY", "Africa", "Egypt", "2020-11-30", 115911., 370., 361.429, 6650., 14., 
  12.857, 1132.669, 3.616, 3.532, 64.983, 0.137, 0.126, 1.14, "", "", "", "", 
  "", "", "", "", "", "", "", "", "", "", "", "", "", "", "", "", "", "", "", 
  "", "", "", 60.19, 1.02334403*^8, 97.999, 25.3, 5.159, 2.891, 10550.206, 
  1.3, 525.432, 17.31, 0.2, 50.1, 89.827, 1.6, 71.99, 0.707}, 
 {"EGY", "Africa", "Egypt", "2020-12-01", 116303., 392., 365.857, 6666., 16., 
  13.286, 1136.5, 3.831, 3.575, 65.139, 0.156, 0.13, 1.14, "", "", "", "", 
  "", "", "", "", "", "", "", "", "", "", "", "", "", "", "", "", "", "", "", 
  "", "", "", 60.19, 1.02334403*^8, 97.999, 25.3, 5.159, 2.891, 10550.206, 
  1.3, 525.432, 17.31, 0.2, 50.1, 89.827, 1.6, 71.99, 0.707}, 
 {"EGY", "Africa", "Egypt", "2020-12-02", 116724., 421., 373.857, 6694., 28., 
  15.571, 1140.613, 4.114, 3.653, 65.413, 0.274, 0.152, 1.15, "", "", "", "", 
  "", "", "", "", "", "", "", "", "", "", "", "", "", "", "", "", "", "", "", 
  "", "", "", 60.19, 1.02334403*^8, 97.999, 25.3, 5.159, 2.891, 10550.206, 
  1.3, 525.432, 17.31, 0.2, 50.1, 89.827, 1.6, 71.99, 0.707}, 
 {"EGY", "Africa", "Egypt", "2020-12-03", 117156., 432., 383., 6713., 19., 
  16.714, 1144.835, 4.221, 3.743, 65.599, 0.186, 0.163, 1.15, "", "", "", "", 
  "", "", "", "", "", "", "", "", "", "", "", "", "", "", "", "", "", "", "", 
  "", "", "", 60.19, 1.02334403*^8, 97.999, 25.3, 5.159, 2.891, 10550.206, 
  1.3, 525.432, 17.31, 0.2, 50.1, 89.827, 1.6, 71.99, 0.707}, 
 {"EGY", "Africa", "Egypt", "2020-12-04", 117583., 427., 393., 6732., 19., 
  17.714, 1149.008, 4.173, 3.84, 65.784, 0.186, 0.173, 1.14, "", "", "", "", 
  "", "", "", "", "", "", "", "", "", "", "", "", "", "", "", "", "", "", "", 
  "", "", "", 60.19, 1.02334403*^8, 97.999, 25.3, 5.159, 2.891, 10550.206, 
  1.3, 525.432, 17.31, 0.2, 50.1, 89.827, 1.6, 71.99, 0.707}, 
 {"EGY", "Africa", "Egypt", "2020-12-05", 118014., 431., 404.429, 6750., 18., 
  18.429, 1153.219, 4.212, 3.952, 65.96, 0.176, 0.18, 1.13, "", "", "", "", 
  "", "", "", "", "", "", "", "", "", "", "", "", "", "", "", "", "", "", "", 
  "", "", "", 60.19, 1.02334403*^8, 97.999, 25.3, 5.159, 2.891, 10550.206, 
  1.3, 525.432, 17.31, 0.2, 50.1, 89.827, 1.6, 71.99, 0.707}, 
 {"EGY", "Africa", "Egypt", "2020-12-06", 118432., 418., 413., 6771., 21., 
  19.286, 1157.304, 4.085, 4.036, 66.165, 0.205, 0.188, 1.13, "", "", "", "", 
  "", "", "", "", "", "", "", "", "", "", "", "", "", "", "", "", "", "", "", 
  "", "", "", 60.19, 1.02334403*^8, 97.999, 25.3, 5.159, 2.891, 10550.206, 
  1.3, 525.432, 17.31, 0.2, 50.1, 89.827, 1.6, 71.99, 0.707}, 
 {"EGY", "Africa", "Egypt", "2020-12-07", 118847., 415., 419.429, 6790., 19., 
  20., 1161.359, 4.055, 4.099, 66.351, 0.186, 0.195, 1.12, "", "", "", "", 
  "", "", "", "", "", "", "", "", "", "", "", "", "", "", "", "", "", "", "", 
  "", "", "", 60.19, 1.02334403*^8, 97.999, 25.3, 5.159, 2.891, 10550.206, 
  1.3, 525.432, 17.31, 0.2, 50.1, 89.827, 1.6, 71.99, 0.707}, 
 {"EGY", "Africa", "Egypt", "2020-12-08", 119281., 434., 425.429, 6813., 23., 
  21., 1165.6, 4.241, 4.157, 66.576, 0.225, 0.205, 1.12, "", "", "", "", "", 
  "", "", "", "", "", "", "", "", "", "", "", "", "", "", "", "", "", "", "", 
  "", "", 60.19, 1.02334403*^8, 97.999, 25.3, 5.159, 2.891, 10550.206, 1.3, 
  525.432, 17.31, 0.2, 50.1, 89.827, 1.6, 71.99, 0.707}, 
 {"EGY", "Africa", "Egypt", "2020-12-09", 119702., 421., 425.429, 6832., 19., 
  19.714, 1169.714, 4.114, 4.157, 66.762, 0.186, 0.193, 1.12, "", "", "", "", 
  "", "", "", "", "", "", "", "", "", "", "", "", "", "", "", "", "", "", "", 
  "", "", "", 60.19, 1.02334403*^8, 97.999, 25.3, 5.159, 2.891, 10550.206, 
  1.3, 525.432, 17.31, 0.2, 50.1, 89.827, 1.6, 71.99, 0.707}, 
 {"EGY", "Africa", "Egypt", "2020-12-10", 120147., 445., 427.286, 6854., 22., 
  20.143, 1174.063, 4.348, 4.175, 66.976, 0.215, 0.197, 1.13, "", "", "", "", 
  "", "", "", "", "", "", "", "", "", "", "", "", "", "", "", "", "", "", "", 
  "", "", "", 60.19, 1.02334403*^8, 97.999, 25.3, 5.159, 2.891, 10550.206, 
  1.3, 525.432, 17.31, 0.2, 50.1, 89.827, 1.6, 71.99, 0.707}, 
 {"EGY", "Africa", "Egypt", "2020-12-11", 120611., 464., 432.571, 6877., 23., 
  20.714, 1178.597, 4.534, 4.227, 67.201, 0.225, 0.202, 1.14, "", "", "", "", 
  "", "", "", "", "", "", "", "", "", "", "", "", "", "", "", "", "", "", "", 
  "", "", "", 60.19, 1.02334403*^8, 97.999, 25.3, 5.159, 2.891, 10550.206, 
  1.3, 525.432, 17.31, 0.2, 50.1, 89.827, 1.6, 71.99, 0.707}, 
 {"EGY", "Africa", "Egypt", "2020-12-12", 121089., 478., 439.286, 6898., 21., 
  21.143, 1183.268, 4.671, 4.293, 67.406, 0.205, 0.207, 1.15, "", "", "", "", 
  "", "", "", "", "", "", "", "", "", "", "", "", "", "", "", "", "", "", "", 
  "", "", "", 60.19, 1.02334403*^8, 97.999, 25.3, 5.159, 2.891, 10550.206, 
  1.3, 525.432, 17.31, 0.2, 50.1, 89.827, 1.6, 71.99, 0.707}, 
 {"EGY", "Africa", "Egypt", "2020-12-13", 121575., 486., 449., 6920., 22., 
  21.286, 1188.017, 4.749, 4.388, 67.621, 0.215, 0.208, 1.17, "", "", "", "", 
  "", "", "", "", "", "", "", "", "", "", "", "", "", "", "", "", "", "", "", 
  "", "", "", 60.19, 1.02334403*^8, 97.999, 25.3, 5.159, 2.891, 10550.206, 
  1.3, 525.432, 17.31, 0.2, 50.1, 89.827, 1.6, 71.99, 0.707}, 
 {"EGY", "Africa", "Egypt", "2020-12-14", 122086., 511., 462.714, 6943., 23., 
  21.857, 1193.01, 4.993, 4.522, 67.846, 0.225, 0.214, 1.18, "", "", "", "", 
  "", "", "", "", "", "", "", "", "", "", "", "", "", "", "", "", "", "", "", 
  "", "", "", 60.19, 1.02334403*^8, 97.999, 25.3, 5.159, 2.891, 10550.206, 
  1.3, 525.432, 17.31, 0.2, 50.1, 89.827, 1.6, 71.99, 0.707}, 
 {"EGY", "Africa", "Egypt", "2020-12-15", 122609., 523., 475.429, 6966., 23., 
  21.857, 1198.121, 5.111, 4.646, 68.071, 0.225, 0.214, 1.19, "", "", "", "", 
  "", "", "", "", "", "", "", "", "", "", "", "", "", "", "", "", "", "", "", 
  "", "", "", 60.19, 1.02334403*^8, 97.999, 25.3, 5.159, 2.891, 10550.206, 
  1.3, 525.432, 17.31, 0.2, 50.1, 89.827, 1.6, 71.99, 0.707}, 
 {"EGY", "Africa", "Egypt", "2020-12-16", 123153., 544., 493., 6990., 24., 
  22.571, 1203.437, 5.316, 4.818, 68.305, 0.235, 0.221, 1.21, "", "", "", "", 
  "", "", "", "", "", "", "", "", "", "", "", "", "", "", "", "", "", "", "", 
  "", "", "", 60.19, 1.02334403*^8, 97.999, 25.3, 5.159, 2.891, 10550.206, 
  1.3, 525.432, 17.31, 0.2, 50.1, 89.827, 1.6, 71.99, 0.707}, 
 {"EGY", "Africa", "Egypt", "2020-12-17", 123701., 548., 507.714, 7015., 25., 
  23., 1208.792, 5.355, 4.961, 68.55, 0.244, 0.225, 1.23, "", "", "", "", "", 
  "", "", "", "", "", "", "", "", "", "", "", "", "", "", "", "", "", "", "", 
  "", "", 60.19, 1.02334403*^8, 97.999, 25.3, 5.159, 2.891, 10550.206, 1.3, 
  525.432, 17.31, 0.2, 50.1, 89.827, 1.6, 71.99, 0.707}, 
 {"EGY", "Africa", "Egypt", "2020-12-18", 124280., 579., 524.143, 7041., 26., 
  23.429, 1214.45, 5.658, 5.122, 68.804, 0.254, 0.229, 1.25, "", "", "", "", 
  "", "", "", "", "", "", "", "", "", "", "", "", "", "", "", "", "", "", "", 
  "", "", "", 60.19, 1.02334403*^8, 97.999, 25.3, 5.159, 2.891, 10550.206, 
  1.3, 525.432, 17.31, 0.2, 50.1, 89.827, 1.6, 71.99, 0.707}, 
 {"EGY", "Africa", "Egypt", "2020-12-19", 124891., 611., 543.143, 7069., 28., 
  24.429, 1220.42, 5.971, 5.308, 69.077, 0.274, 0.239, 1.28, "", "", "", "", 
  "", "", "", "", "", "", "", "", "", "", "", "", "", "", "", "", "", "", "", 
  "", "", "", 60.19, 1.02334403*^8, 97.999, 25.3, 5.159, 2.891, 10550.206, 
  1.3, 525.432, 17.31, 0.2, 50.1, 89.827, 1.6, 71.99, 0.707}, 
 {"EGY", "Africa", "Egypt", "2020-12-20", 125555., 664., 568.571, 7098., 29., 
  25.429, 1226.909, 6.489, 5.556, 69.361, 0.283, 0.248, 1.32, "", "", "", "", 
  "", "", "", "", "", "", "", "", "", "", "", "", "", "", "", "", "", "", "", 
  "", "", "", 60.19, 1.02334403*^8, 97.999, 25.3, 5.159, 2.891, 10550.206, 
  1.3, 525.432, 17.31, 0.2, 50.1, 89.827, 1.6, 71.99, 0.707}, 
 {"EGY", "Africa", "Egypt", "2020-12-21", 126273., 718., 598.143, 7130., 32., 
  26.714, 1233.925, 7.016, 5.845, 69.674, 0.313, 0.261, 1.36, "", "", "", "", 
  "", "", "", "", "", "", "", "", "", "", "", "", "", "", "", "", "", "", "", 
  "", "", "", 60.19, 1.02334403*^8, 97.999, 25.3, 5.159, 2.891, 10550.206, 
  1.3, 525.432, 17.31, 0.2, 50.1, 89.827, 1.6, 71.99, 0.707}, 
 {"EGY", "Africa", "Egypt", "2020-12-22", 127061., 788., 636., 7167., 37., 
  28.714, 1241.625, 7.7, 6.215, 70.035, 0.362, 0.281, 1.4, "", "", "", "", 
  "", "", "", "", "", "", "", "", "", "", "", "", "", "", "", "", "", "", "", 
  "", "", "", 65.74, 1.02334403*^8, 97.999, 25.3, 5.159, 2.891, 10550.206, 
  1.3, 525.432, 17.31, 0.2, 50.1, 89.827, 1.6, 71.99, 0.707}, 
 {"EGY", "Africa", "Egypt", "2020-12-23", 127972., 911., 688.429, 7209., 42., 
  31.286, 1250.528, 8.902, 6.727, 70.446, 0.41, 0.306, 1.43, "", "", "", "", 
  "", "", "", "", "", "", "", "", "", "", "", "", "", "", "", "", "", "", "", 
  "", "", "", 65.74, 1.02334403*^8, 97.999, 25.3, 5.159, 2.891, 10550.206, 
  1.3, 525.432, 17.31, 0.2, 50.1, 89.827, 1.6, 71.99, 0.707}, 
 {"EGY", "Africa", "Egypt", "2020-12-24", 128993., 1021., 756., 7260., 51., 
  35., 1260.505, 9.977, 7.388, 70.944, 0.498, 0.342, 1.46, "", "", "", "", 
  "", "", "", "", "", "", "", "", "", "", "", "", "", "", "", "", "", "", "", 
  "", "", "", 65.74, 1.02334403*^8, 97.999, 25.3, 5.159, 2.891, 10550.206, 
  1.3, 525.432, 17.31, 0.2, 50.1, 89.827, 1.6, 71.99, 0.707}, 
 {"EGY", "Africa", "Egypt", "2020-12-25", 130126., 1133., 835.143, 7309., 
  49., 38.286, 1271.576, 11.072, 8.161, 71.423, 0.479, 0.374, 1.47, "", "", 
  "", "", "", "", "", "", "", "", "", "", "", "", "", "", "", "", "", "", "", 
  "", "", "", "", "", 65.74, 1.02334403*^8, 97.999, 25.3, 5.159, 2.891, 
  10550.206, 1.3, 525.432, 17.31, 0.2, 50.1, 89.827, 1.6, 71.99, 0.707}, 
 {"EGY", "Africa", "Egypt", "2020-12-26", 131315., 1189., 917.714, 7352., 
  43., 40.429, 1283.195, 11.619, 8.968, 71.843, 0.42, 0.395, 1.47, "", "", 
  "", "", "", "", "", "", "", "", "", "", "", "", "", "", "", "", "", "", "", 
  "", "", "", "", "", 65.74, 1.02334403*^8, 97.999, 25.3, 5.159, 2.891, 
  10550.206, 1.3, 525.432, 17.31, 0.2, 50.1, 89.827, 1.6, 71.99, 0.707}, 
 {"EGY", "Africa", "Egypt", "2020-12-27", 132541., 1226., 998., 7405., 53., 
  43.857, 1295.175, 11.98, 9.752, 72.361, 0.518, 0.429, 1.45, "", "", "", "", 
  "", "", "", "", "", "", "", "", "", "", "", "", "", "", "", "", "", "", "", 
  "", "", "", 65.74, 1.02334403*^8, 97.999, 25.3, 5.159, 2.891, 10550.206, 
  1.3, 525.432, 17.31, 0.2, 50.1, 89.827, 1.6, 71.99, 0.707}, 
 {"EGY", "Africa", "Egypt", "2020-12-28", 133900., 1359., 1089.571, 7466., 
  61., 48., 1308.455, 13.28, 10.647, 72.957, 0.596, 0.469, 1.43, "", "", "", 
  "", "", "", "", "", "", "", "", "", "", "", "", "", "", "", "", "", "", "", 
  "", "", "", "", 65.74, 1.02334403*^8, 97.999, 25.3, 5.159, 2.891, 
  10550.206, 1.3, 525.432, 17.31, 0.2, 50.1, 89.827, 1.6, 71.99, 0.707}, 
 {"EGY", "Africa", "Egypt", "2020-12-29", 135233., 1333., 1167.429, 7520., 
  54., 50.429, 1321.481, 13.026, 11.408, 73.485, 0.528, 0.493, 1.39, "", "", 
  "", "", "", "", "", "", "", "", "", "", "", "", "", "", "", "", "", "", "", 
  "", "", "", "", "", 65.74, 1.02334403*^8, 97.999, 25.3, 5.159, 2.891, 
  10550.206, 1.3, 525.432, 17.31, 0.2, 50.1, 89.827, 1.6, 71.99, 0.707}, 
 {"EGY", "Africa", "Egypt", "2020-12-30", 136644., 1411., 1238.857, 7576., 
  56., 52.429, 1335.269, 13.788, 12.106, 74.032, 0.547, 0.512, 1.35, "", "", 
  "", "", "", "", "", "", "", "", "", "", "", "", "", "", "", "", "", "", "", 
  "", "", "", "", "", 65.74, 1.02334403*^8, 97.999, 25.3, 5.159, 2.891, 
  10550.206, 1.3, 525.432, 17.31, 0.2, 50.1, 89.827, 1.6, 71.99, 0.707}, 
 {"EGY", "Africa", "Egypt", "2020-12-31", 138062., 1418., 1295.571, 7631., 
  55., 53., 1349.126, 13.857, 12.66, 74.569, 0.537, 0.518, 1.3, "", "", "", 
  "", "", "", "", "", "", "", "", "", "", "", "", "", "", "", "", "", "", "", 
  "", "", "", "", 65.74, 1.02334403*^8, 97.999, 25.3, 5.159, 2.891, 
  10550.206, 1.3, 525.432, 17.31, 0.2, 50.1, 89.827, 1.6, 71.99, 0.707}, 
 {"EGY", "Africa", "Egypt", "2021-01-01", 139471., 1409., 1335., 7687., 56., 
  54., 1362.895, 13.769, 13.045, 75.116, 0.547, 0.528, 1.25, "", "", "", "", 
  "", "", "", "", "", "", "", "", "", "", "", "", "", "", "", "", "", "", "", 
  "", "", "", 65.74, 1.02334403*^8, 97.999, 25.3, 5.159, 2.891, 10550.206, 
  1.3, 525.432, 17.31, 0.2, 50.1, 89.827, 1.6, 71.99, 0.707}, 
 {"EGY", "Africa", "Egypt", "2021-01-02", 140878., 1407., 1366.143, 7741., 
  54., 55.571, 1376.644, 13.749, 13.35, 75.644, 0.528, 0.543, 1.19, "", "", 
  "", "", "", "", "", "", "", "", "", "", "", "", "", "", "", "", "", "", "", 
  "", "", "", "", "", 65.74, 1.02334403*^8, 97.999, 25.3, 5.159, 2.891, 
  10550.206, 1.3, 525.432, 17.31, 0.2, 50.1, 89.827, 1.6, 71.99, 0.707}, 
 {"EGY", "Africa", "Egypt", "2021-01-03", 142187., 1309., 1378., 7805., 64., 
  57.143, 1389.435, 12.791, 13.466, 76.27, 0.625, 0.558, 1.14, "", "", "", 
  "", "", "", "", "", "", "", "", "", "", "", "", "", "", "", "", "", "", "", 
  "", "", "", "", 65.74, 1.02334403*^8, 97.999, 25.3, 5.159, 2.891, 
  10550.206, 1.3, 525.432, 17.31, 0.2, 50.1, 89.827, 1.6, 71.99, 0.707}, 
 {"EGY", "Africa", "Egypt", "2021-01-04", 143464., 1277., 1366.286, 7863., 
  58., 56.714, 1401.914, 12.479, 13.351, 76.836, 0.567, 0.554, 1.08, "", "", 
  "", "", "", "", "", "", "", "", "", "", "", "", "", "", "", "", "", "", "", 
  "", "", "", "", "", 65.74, 1.02334403*^8, 97.999, 25.3, 5.159, 2.891, 
  10550.206, 1.3, 525.432, 17.31, 0.2, 50.1, 89.827, 1.6, 71.99, 0.707}, 
 {"EGY", "Africa", "Egypt", "2021-01-05", 144583., 1119., 1335.714, 7918., 
  55., 56.857, 1412.848, 10.935, 13.052, 77.374, 0.537, 0.556, 1.03, "", "", 
  "", "", "", "", "", "", "", "", "", "", "", "", "", "", "", "", "", "", "", 
  "", "", "", "", "", 65.74, 1.02334403*^8, 97.999, 25.3, 5.159, 2.891, 
  10550.206, 1.3, 525.432, 17.31, 0.2, 50.1, 89.827, 1.6, 71.99, 0.707}, 
 {"EGY", "Africa", "Egypt", "2021-01-06", 145590., 1007., 1278., 7975., 57., 
  57., 1422.689, 9.84, 12.488, 77.931, 0.557, 0.557, 0.99, "", "", "", "", 
  "", "", "", "", "", "", "", "", "", "", "", "", "", "", "", "", "", "", "", 
  "", "", "", 65.74, 1.02334403*^8, 97.999, 25.3, 5.159, 2.891, 10550.206, 
  1.3, 525.432, 17.31, 0.2, 50.1, 89.827, 1.6, 71.99, 0.707}, 
 {"EGY", "Africa", "Egypt", "2021-01-07", 146809., 1219., 1249.571, 8029., 
  54., 56.857, 1434.601, 11.912, 12.211, 78.458, 0.528, 0.556, 0.97, "", "", 
  "", "", "", "", "", "", "", "", "", "", "", "", "", "", "", "", "", "", "", 
  "", "", "", "", "", 65.74, 1.02334403*^8, 97.999, 25.3, 5.159, 2.891, 
  10550.206, 1.3, 525.432, 17.31, 0.2, 50.1, 89.827, 1.6, 71.99, 0.707}, 
 {"EGY", "Africa", "Egypt", "2021-01-08", 147810., 1001., 1191.286, 8085., 
  56., 56.857, 1444.382, 9.782, 11.641, 79.006, 0.547, 0.556, 0.94, "", "", 
  "", "", "", "", "", "", "", "", "", "", "", "", "", "", "", "", "", "", "", 
  "", "", "", "", "", 65.74, 1.02334403*^8, 97.999, 25.3, 5.159, 2.891, 
  10550.206, 1.3, 525.432, 17.31, 0.2, 50.1, 89.827, 1.6, 71.99, 0.707}, 
 {"EGY", "Africa", "Egypt", "2021-01-09", 148799., 989., 1131.571, 8142., 
  57., 57.286, 1454.047, 9.664, 11.058, 79.563, 0.557, 0.56, 0.92, "", "", 
  "", "", "", "", "", "", "", "", "", "", "", "", "", "", "", "", "", "", "", 
  "", "", "", "", "", 65.74, 1.02334403*^8, 97.999, 25.3, 5.159, 2.891, 
  10550.206, 1.3, 525.432, 17.31, 0.2, 50.1, 89.827, 1.6, 71.99, 0.707}, 
 {"EGY", "Africa", "Egypt", "2021-01-10", 149792., 993., 1086.429, 8197., 
  55., 56., 1463.75, 9.703, 10.616, 80.1, 0.537, 0.547, 0.91, "", "", "", "", 
  "", "", "", "", "", "", "", "", "", "", "", "", "", "", "", "", "", "", "", 
  "", "", "", 65.74, 1.02334403*^8, 97.999, 25.3, 5.159, 2.891, 10550.206, 
  1.3, 525.432, 17.31, 0.2, 50.1, 89.827, 1.6, 71.99, 0.707}, 
 {"EGY", "Africa", "Egypt", "2021-01-11", 150753., 961., 1041.286, 8249., 
  52., 55.143, 1473.141, 9.391, 10.175, 80.608, 0.508, 0.539, 0.91, "", "", 
  "", "", "", "", "", "", "", "", "", "", "", "", "", "", "", "", "", "", "", 
  "", "", "", "", "", 65.74, 1.02334403*^8, 97.999, 25.3, 5.159, 2.891, 
  10550.206, 1.3, 525.432, 17.31, 0.2, 50.1, 89.827, 1.6, 71.99, 0.707}, 
 {"EGY", "Africa", "Egypt", "2021-01-12", 151723., 970., 1020., 8304., 55., 
  55.143, 1482.62, 9.479, 9.967, 81.146, 0.537, 0.539, 0.9, "", "", "", "", 
  "", "", "", "", "", "", "", "", "", "", "", "", "", "", "", "", "", "", "", 
  "", "", "", 65.74, 1.02334403*^8, 97.999, 25.3, 5.159, 2.891, 10550.206, 
  1.3, 525.432, 17.31, 0.2, 50.1, 89.827, 1.6, 71.99, 0.707}, 
 {"EGY", "Africa", "Egypt", "2021-01-13", 152719., 996., 1018.429, 8362., 
  58., 55.286, 1492.352, 9.733, 9.952, 81.713, 0.567, 0.54, 0.9, "", "", "", 
  "", "", "", "", "", "", "", "", "", "", "", "", "", "", "", "", "", "", "", 
  "", "", "", "", 65.74, 1.02334403*^8, 97.999, 25.3, 5.159, 2.891, 
  10550.206, 1.3, 525.432, 17.31, 0.2, 50.1, 89.827, 1.6, 71.99, 0.707}, 
 {"EGY", "Africa", "Egypt", "2021-01-14", 153741., 1022., 990.286, 8421., 
  59., 56., 1502.339, 9.987, 9.677, 82.289, 0.577, 0.547, 0.89, "", "", "", 
  "", "", "", "", "", "", "", "", "", "", "", "", "", "", "", "", "", "", "", 
  "", "", "", "", 65.74, 1.02334403*^8, 97.999, 25.3, 5.159, 2.891, 
  10550.206, 1.3, 525.432, 17.31, 0.2, 50.1, 89.827, 1.6, 71.99, 0.707}, 
 {"EGY", "Africa", "Egypt", "2021-01-15", 154620., 879., 972.857, 8473., 52., 
  55.429, 1510.929, 8.589, 9.507, 82.797, 0.508, 0.542, 0.88, "", "", "", "", 
  "", "", "", "", "", "", "", "", "", "", "", "", "", "", "", "", "", "", "", 
  "", "", "", 65.74, 1.02334403*^8, 97.999, 25.3, 5.159, 2.891, 10550.206, 
  1.3, 525.432, 17.31, 0.2, 50.1, 89.827, 1.6, 71.99, 0.707}, 
 {"EGY", "Africa", "Egypt", "2021-01-16", 155507., 887., 958.286, 8527., 54., 
  55., 1519.596, 8.668, 9.364, 83.325, 0.528, 0.537, 0.88, "", "", "", "", 
  "", "", "", "", "", "", "", "", "", "", "", "", "", "", "", "", "", "", "", 
  "", "", "", 65.74, 1.02334403*^8, 97.999, 25.3, 5.159, 2.891, 10550.206, 
  1.3, 525.432, 17.31, 0.2, 50.1, 89.827, 1.6, 71.99, 0.707}, 
 {"EGY", "Africa", "Egypt", "2021-01-17", 156397., 890., 943.571, 8583., 56., 
  55.143, 1528.293, 8.697, 9.22, 83.872, 0.547, 0.539, 0.87, "", "", "", "", 
  "", "", "", "", "", "", "", "", "", "", "", "", "", "", "", "", "", "", "", 
  "", "", "", 65.74, 1.02334403*^8, 97.999, 25.3, 5.159, 2.891, 10550.206, 
  1.3, 525.432, 17.31, 0.2, 50.1, 89.827, 1.6, 71.99, 0.707}, 
 {"EGY", "Africa", "Egypt", "2021-01-18", 157275., 878., 931.714, 8638., 55., 
  55.571, 1536.873, 8.58, 9.105, 84.41, 0.537, 0.543, 0.87, "", "", "", "", 
  "", "", "", "", "", "", "", "", "", "", "", "", "", "", "", "", "", "", "", 
  "", "", "", 54.63, 1.02334403*^8, 97.999, 25.3, 5.159, 2.891, 10550.206, 
  1.3, 525.432, 17.31, 0.2, 50.1, 89.827, 1.6, 71.99, 0.707}, 
 {"EGY", "Africa", "Egypt", "2021-01-19", 158174., 899., 921.571, 8696., 58., 
  56., 1545.658, 8.785, 9.005, 84.976, 0.567, 0.547, 0.86, "", "", "", "", 
  "", "", "", "", "", "", "", "", "", "", "", "", "", "", "", "", "", "", "", 
  "", "", "", 54.63, 1.02334403*^8, 97.999, 25.3, 5.159, 2.891, 10550.206, 
  1.3, 525.432, 17.31, 0.2, 50.1, 89.827, 1.6, 71.99, 0.707}, 
 {"EGY", "Africa", "Egypt", "2021-01-20", 158963., 789., 892., 8747., 51., 
  55., 1553.368, 7.71, 8.717, 85.475, 0.498, 0.537, 0.84, "", "", "", "", "", 
  "", "", "", "", "", "", "", "", "", "", "", "", "", "", "", "", "", "", "", 
  "", "", 54.63, 1.02334403*^8, 97.999, 25.3, 5.159, 2.891, 10550.206, 1.3, 
  525.432, 17.31, 0.2, 50.1, 89.827, 1.6, 71.99, 0.707}, 
 {"EGY", "Africa", "Egypt", "2021-01-21", 159715., 752., 853.429, 8801., 54., 
  54.286, 1560.717, 7.348, 8.34, 86.002, 0.528, 0.53, 0.83, "", "", "", "", 
  "", "", "", "", "", "", "", "", "", "", "", "", "", "", "", "", "", "", "", 
  "", "", "", 54.63, 1.02334403*^8, 97.999, 25.3, 5.159, 2.891, 10550.206, 
  1.3, 525.432, 17.31, 0.2, 50.1, 89.827, 1.6, 71.99, 0.707}, 
 {"EGY", "Africa", "Egypt", "2021-01-22", 160463., 748., 834.714, 8853., 52., 
  54.286, 1568.026, 7.309, 8.157, 86.51, 0.508, 0.53, 0.82, "", "", "", "", 
  "", "", "", "", "", "", "", "", "", "", "", "", "", "", "", "", "", "", "", 
  "", "", "", 54.63, 1.02334403*^8, 97.999, 25.3, 5.159, 2.891, 10550.206, 
  1.3, 525.432, 17.31, 0.2, 50.1, 89.827, 1.6, 71.99, 0.707}, 
 {"EGY", "Africa", "Egypt", "2021-01-23", 161143., 680., 805.143, 8902., 49., 
  53.571, 1574.671, 6.645, 7.868, 86.989, 0.479, 0.523, 0.81, "", "", "", "", 
  "", "", "", "", "", "", "", "", "", "", "", "", "", "", "", "", "", "", "", 
  "", "", "", 54.63, 1.02334403*^8, 97.999, 25.3, 5.159, 2.891, 10550.206, 
  1.3, 525.432, 17.31, 0.2, 50.1, 89.827, 1.6, 71.99, 0.707}, 
 {"EGY", "Africa", "Egypt", "2021-01-24", 161817., 674., 774.286, 8959., 57., 
  53.714, 1581.257, 6.586, 7.566, 87.546, 0.557, 0.525, 0.8, "", "", "", "", 
  "", "", "", "", "", "", "", "", "", "", "", "", "", 0., 0., "", "", "", 0., 
  0., "", "", 54.63, 1.02334403*^8, 97.999, 25.3, 5.159, 2.891, 10550.206, 
  1.3, 525.432, 17.31, 0.2, 50.1, 89.827, 1.6, 71.99, 0.707}, 
 {"EGY", "Africa", "Egypt", "2021-01-25", 162486., 669., 744.429, 9012., 53., 
  53.429, 1587.794, 6.537, 7.274, 88.064, 0.518, 0.522, 0.8, "", "", "", "", 
  "", "", "", "", "", "", "", "", "", "", "", "", "", "", "", "", "", 219., 
  "", "", "", 2., 54.63, 1.02334403*^8, 97.999, 25.3, 5.159, 2.891, 
  10550.206, 1.3, 525.432, 17.31, 0.2, 50.1, 89.827, 1.6, 71.99, 0.707}, 
 {"EGY", "Africa", "Egypt", "2021-01-26", 163129., 643., 707.857, 9067., 55., 
  53., 1594.078, 6.283, 6.917, 88.602, 0.537, 0.518, 0.8, "", "", "", "", "", 
  "", "", "", "", "", "", "", "", "", "", "", "", "", "", "", "", 219., "", 
  "", "", 2., 54.63, 1.02334403*^8, 97.999, 25.3, 5.159, 2.891, 10550.206, 
  1.3, 525.432, 17.31, 0.2, 50.1, 89.827, 1.6, 71.99, 0.707}, 
 {"EGY", "Africa", "Egypt", "2021-01-27", 163761., 632., 685.429, 9115., 48., 
  52.571, 1600.254, 6.176, 6.698, 89.071, 0.469, 0.514, 0.79, "", "", "", "", 
  "", "", "", "", "", "", "", "", "", "", "", "", "", "", "", "", "", 219., 
  "", "", "", 2., 54.63, 1.02334403*^8, 97.999, 25.3, 5.159, 2.891, 
  10550.206, 1.3, 525.432, 17.31, 0.2, 50.1, 89.827, 1.6, 71.99, 0.707}, 
 {"EGY", "Africa", "Egypt", "2021-01-28", 164282., 521., 652.429, 9169., 54., 
  52.571, 1605.345, 5.091, 6.375, 89.598, 0.528, 0.514, 0.79, "", "", "", "", 
  "", "", "", "", "", "", "", "", "", "", "", "", "", "", "", "", "", 219., 
  "", "", "", 2., 54.63, 1.02334403*^8, 97.999, 25.3, 5.159, 2.891, 
  10550.206, 1.3, 525.432, 17.31, 0.2, 50.1, 89.827, 1.6, 71.99, 0.707}, 
 {"EGY", "Africa", "Egypt", "2021-01-29", 164871., 589., 629.714, 9217., 48., 
  52., 1611.1, 5.756, 6.153, 90.067, 0.469, 0.508, 0.8, "", "", "", "", "", 
  "", "", "", "", "", "", "", "", "", "", "", "", "", "", "", "", 219., "", 
  "", "", 2., 54.63, 1.02334403*^8, 97.999, 25.3, 5.159, 2.891, 10550.206, 
  1.3, 525.432, 17.31, 0.2, 50.1, 89.827, 1.6, 71.99, 0.707}, 
 {"EGY", "Africa", "Egypt", "2021-01-30", 165418., 547., 610.714, 9263., 46., 
  51.571, 1616.446, 5.345, 5.968, 90.517, 0.45, 0.504, 0.8, "", "", "", "", 
  "", "", "", "", "", "", "", "", "", "", "", "", "", 1315., 1315., "", "", 
  219., 0., 0., "", 2., 54.63, 1.02334403*^8, 97.999, 25.3, 5.159, 2.891, 
  10550.206, 1.3, 525.432, 17.31, 0.2, 50.1, 89.827, 1.6, 71.99, 0.707}, 
 {"EGY", "Africa", "Egypt", "2021-01-31", 165951., 533., 590.571, 9316., 53., 
  51., 1621.654, 5.208, 5.771, 91.035, 0.518, 0.498, 0.81, "", "", "", "", 
  "", "", "", "", "", "", "", "", "", "", "", "", "", "", "", "", "", 604., 
  "", "", "", 6., 54.63, 1.02334403*^8, 97.999, 25.3, 5.159, 2.891, 
  10550.206, 1.3, 525.432, 17.31, 0.2, 50.1, 89.827, 1.6, 71.99, 0.707}, 
 {"EGY", "Africa", "Egypt", "2021-02-01", 166492., 541., 572.286, 9360., 44., 
  49.714, 1626.941, 5.287, 5.592, 91.465, 0.43, 0.486, 0.82, "", "", "", "", 
  "", "", "", "", "", "", "", "", "", "", "", "", "", "", "", "", "", 989., 
  "", "", "", 10., 54.63, 1.02334403*^8, 97.999, 25.3, 5.159, 2.891, 
  10550.206, 1.3, 525.432, 17.31, 0.2, 50.1, 89.827, 1.6, 71.99, 0.707}, 
 {"EGY", "Africa", "Egypt", "2021-02-02", 167013., 521., 554.857, 9407., 47., 
  48.571, 1632.032, 5.091, 5.422, 91.924, 0.459, 0.475, 0.83, "", "", "", "", 
  "", "", "", "", "", "", "", "", "", "", "", "", "", "", "", "", "", 1374., 
  "", "", "", 13., 54.63, 1.02334403*^8, 97.999, 25.3, 5.159, 2.891, 
  10550.206, 1.3, 525.432, 17.31, 0.2, 50.1, 89.827, 1.6, 71.99, 0.707}, 
 {"EGY", "Africa", "Egypt", "2021-02-03", 167525., 512., 537.714, 9460., 53., 
  49.286, 1637.035, 5.003, 5.254, 92.442, 0.518, 0.482, 0.85, "", "", "", "", 
  "", "", "", "", "", "", "", "", "", "", "", "", "", "", "", "", "", 1759., 
  "", "", "", 17., 54.63, 1.02334403*^8, 97.999, 25.3, 5.159, 2.891, 
  10550.206, 1.3, 525.432, 17.31, 0.2, 50.1, 89.827, 1.6, 71.99, 0.707}, 
 {"EGY", "Africa", "Egypt", "2021-02-04", 168057., 532., 539.286, 9512., 52., 
  49., 1642.234, 5.199, 5.27, 92.95, 0.508, 0.479, 0.87, "", "", "", "", "", 
  "", "", "", "", "", "", "", "", "", "", "", "", "", "", "", "", 2144., "", 
  "", "", 21., 54.63, 1.02334403*^8, 97.999, 25.3, 5.159, 2.891, 10550.206, 
  1.3, 525.432, 17.31, 0.2, 50.1, 89.827, 1.6, 71.99, 0.707}, 
 {"EGY", "Africa", "Egypt", "2021-02-05", 168597., 540., 532.286, 9560., 48., 
  49., 1647.51, 5.277, 5.201, 93.419, 0.469, 0.479, 0.89, "", "", "", "", "", 
  "", "", "", "", "", "", "", "", "", "", "", "", "", "", "", "", 2530., "", 
  "", "", 25., 54.63, 1.02334403*^8, 97.999, 25.3, 5.159, 2.891, 10550.206, 
  1.3, 525.432, 17.31, 0.2, 50.1, 89.827, 1.6, 71.99, 0.707}, 
 {"EGY", "Africa", "Egypt", "2021-02-06", 169106., 509., 526.857, 9604., 44., 
  48.714, 1652.484, 4.974, 5.148, 93.849, 0.43, 0.476, 0.91, "", "", "", "", 
  "", "", "", "", "", "", "", "", "", "", "", "", "", "", "", "", "", 2915., 
  "", "", "", 28., 54.63, 1.02334403*^8, 97.999, 25.3, 5.159, 2.891, 
  10550.206, 1.3, 525.432, 17.31, 0.2, 50.1, 89.827, 1.6, 71.99, 0.707}, 
 {"EGY", "Africa", "Egypt", "2021-02-07", 169640., 534., 527., 9651., 47., 
  47.857, 1657.703, 5.218, 5.15, 94.308, 0.459, 0.468, 0.93, "", "", "", "", 
  "", "", "", "", "", "", "", "", "", "", "", "", "", "", "", "", "", 2915., 
  "", "", "", 28., 54.63, 1.02334403*^8, 97.999, 25.3, 5.159, 2.891, 
  10550.206, 1.3, 525.432, 17.31, 0.2, 50.1, 89.827, 1.6, 71.99, 0.707}, 
 {"EGY", "Africa", "Egypt", "2021-02-08", 170207., 567., 530.714, 9699., 48., 
  48.429, 1663.243, 5.541, 5.186, 94.778, 0.469, 0.473, 0.96, "", "", "", "", 
  "", "", "", "", "", "", "", "", "", "", "", "", "", "", "", "", "", 2915., 
  "", "", "", 28., 54.63, 1.02334403*^8, 97.999, 25.3, 5.159, 2.891, 
  10550.206, 1.3, 525.432, 17.31, 0.2, 50.1, 89.827, 1.6, 71.99, 0.707}, 
 {"EGY", "Africa", "Egypt", "2021-02-09", 170780., 573., 538.143, 9751., 52., 
  49.143, 1668.842, 5.599, 5.259, 95.286, 0.508, 0.48, 0.98, "", "", "", "", 
  "", "", "", "", "", "", "", "", "", "", "", "", "", "", "", "", "", 2915., 
  "", "", "", 28., 54.63, 1.02334403*^8, 97.999, 25.3, 5.159, 2.891, 
  10550.206, 1.3, 525.432, 17.31, 0.2, 50.1, 89.827, 1.6, 71.99, 0.707}, 
 {"EGY", "Africa", "Egypt", "2021-02-10", 171390., 610., 552.143, 9804., 53., 
  49.143, 1674.803, 5.961, 5.395, 95.804, 0.518, 0.48, 1., "", "", "", "", 
  "", "", "", "", "", "", "", "", "", "", "", "", "", "", "", "", "", 2915., 
  "", "", "", 28., 54.63, 1.02334403*^8, 97.999, 25.3, 5.159, 2.891, 
  10550.206, 1.3, 525.432, 17.31, 0.2, 50.1, 89.827, 1.6, 71.99, 0.707}, 
 {"EGY", "Africa", "Egypt", "2021-02-11", 171993., 603., 562.286, 9857., 53., 
  49.286, 1680.696, 5.892, 5.495, 96.321, 0.518, 0.482, 1.01, "", "", "", "", 
  "", "", "", "", "", "", "", "", "", "", "", "", "", "", "", "", "", 2915., 
  "", "", "", 28., 54.63, 1.02334403*^8, 97.999, 25.3, 5.159, 2.891, 
  10550.206, 1.3, 525.432, 17.31, 0.2, 50.1, 89.827, 1.6, 71.99, 0.707}, 
 {"EGY", "Africa", "Egypt", "2021-02-12", 172602., 609., 572.143, 9899., 42., 
  48.429, 1686.647, 5.951, 5.591, 96.732, 0.41, 0.473, 1.02, "", "", "", "", 
  "", "", "", "", "", "", "", "", "", "", "", "", "", "", "", "", "", 2915., 
  "", "", "", 28., 54.63, 1.02334403*^8, 97.999, 25.3, 5.159, 2.891, 
  10550.206, 1.3, 525.432, 17.31, 0.2, 50.1, 89.827, 1.6, 71.99, 0.707}, 
 {"EGY", "Africa", "Egypt", "2021-02-13", 173202., 600., 585.143, 9935., 36., 
  47.286, 1692.51, 5.863, 5.718, 97.084, 0.352, 0.462, 1.02, "", "", "", "", 
  "", "", "", "", "", "", "", "", "", "", "", "", "", "", "", "", "", 2915., 
  "", "", "", 28., 54.63, 1.02334403*^8, 97.999, 25.3, 5.159, 2.891, 
  10550.206, 1.3, 525.432, 17.31, 0.2, 50.1, 89.827, 1.6, 71.99, 0.707}, 
 {"EGY", "Africa", "Egypt", "2021-02-14", 173813., 611., 596.143, 9994., 59., 
  49., 1698.481, 5.971, 5.825, 97.66, 0.577, 0.479, 1.03, "", "", "", "", "", 
  "", "", "", "", "", "", "", "", "", "", "", "", "", "", "", "", 2915., "", 
  "", "", 28., 54.63, 1.02334403*^8, 97.999, 25.3, 5.159, 2.891, 10550.206, 
  1.3, 525.432, 17.31, 0.2, 50.1, 89.827, 1.6, 71.99, 0.707}, 
 {"EGY", "Africa", "Egypt", "2021-02-15", 174426., 613., 602.714, 10050., 
  56., 50.143, 1704.471, 5.99, 5.89, 98.207, 0.547, 0.49, 1.03, "", "", "", 
  "", "", "", "", "", "", "", "", "", "", "", "", "", "", "", "", "", "", 
  2915., "", "", "", 28., 54.63, 1.02334403*^8, 97.999, 25.3, 5.159, 2.891, 
  10550.206, 1.3, 525.432, 17.31, 0.2, 50.1, 89.827, 1.6, 71.99, 0.707}, 
 {"EGY", "Africa", "Egypt", "2021-02-16", 175059., 633., 611.286, 10101., 
  51., 50., 1710.656, 6.186, 5.973, 98.706, 0.498, 0.489, 1.03, "", "", "", 
  "", "", "", "", "", "", "", "", "", "", "", "", "", "", "", "", "", "", 
  2915., "", "", "", 28., 54.63, 1.02334403*^8, 97.999, 25.3, 5.159, 2.891, 
  10550.206, 1.3, 525.432, 17.31, 0.2, 50.1, 89.827, 1.6, 71.99, 0.707}, 
 {"EGY", "Africa", "Egypt", "2021-02-17", 175677., 618., 612.429, 10150., 
  49., 49.429, 1716.695, 6.039, 5.985, 99.185, 0.479, 0.483, 1.03, "", "", 
  "", "", "", "", "", "", "", "", "", "", "", "", "", "", "", "", "", "", "", 
  2915., "", "", "", 28., 54.63, 1.02334403*^8, 97.999, 25.3, 5.159, 2.891, 
  10550.206, 1.3, 525.432, 17.31, 0.2, 50.1, 89.827, 1.6, 71.99, 0.707}, 
 {"EGY", "Africa", "Egypt", "2021-02-18", 176333., 656., 620., 10201., 51., 
  49.143, 1723.106, 6.41, 6.059, 99.683, 0.498, 0.48, 1.03, "", "", "", "", 
  "", "", "", "", "", "", "", "", "", "", "", "", "", "", "", "", "", 2915., 
  "", "", "", 28., 54.63, 1.02334403*^8, 97.999, 25.3, 5.159, 2.891, 
  10550.206, 1.3, 525.432, 17.31, 0.2, 50.1, 89.827, 1.6, 71.99, 0.707}, 
 {"EGY", "Africa", "Egypt", "2021-02-19", 176943., 610., 620.143, 10250., 
  49., 50.143, 1729.067, 5.961, 6.06, 100.162, 0.479, 0.49, 1.02, "", "", "", 
  "", "", "", "", "", "", "", "", "", "", "", "", "", "", "", "", "", "", 
  2915., "", "", "", 28., 54.63, 1.02334403*^8, 97.999, 25.3, 5.159, 2.891, 
  10550.206, 1.3, 525.432, 17.31, 0.2, 50.1, 89.827, 1.6, 71.99, 0.707}, 
 {"EGY", "Africa", "Egypt", "2021-02-20", 177543., 600., 620.143, 10298., 
  48., 51.857, 1734.93, 5.863, 6.06, 100.631, 0.469, 0.507, 1.02, "", "", "", 
  "", "", "", "", "", "", "", "", "", "", "", "", "", "", "", "", "", "", 
  2915., "", "", "", 28., 54.63, 1.02334403*^8, 97.999, 25.3, 5.159, 2.891, 
  10550.206, 1.3, 525.432, 17.31, 0.2, 50.1, 89.827, 1.6, 71.99, 0.707}, 
 {"EGY", "Africa", "Egypt", "2021-02-21", 178151., 608., 619.714, 10353., 
  55., 51.286, 1740.871, 5.941, 6.056, 101.168, 0.537, 0.501, 1.01, "", "", 
  "", "", "", "", "", "", "", "", "", "", "", "", "", "", "", "", "", "", "", 
  2915., "", "", "", 28., 54.63, 1.02334403*^8, 97.999, 25.3, 5.159, 2.891, 
  10550.206, 1.3, 525.432, 17.31, 0.2, 50.1, 89.827, 1.6, 71.99, 0.707}, 
 {"EGY", "Africa", "Egypt", "2021-02-22", 178774., 623., 621.143, 10404., 
  51., 50.571, 1746.959, 6.088, 6.07, 101.667, 0.498, 0.494, 1.01, "", "", 
  "", "", "", "", "", "", "", "", "", "", "", "", "", "", "", "", "", "", "", 
  2915., "", "", "", 28., 54.63, 1.02334403*^8, 97.999, 25.3, 5.159, 2.891, 
  10550.206, 1.3, 525.432, 17.31, 0.2, 50.1, 89.827, 1.6, 71.99, 0.707}, 
 {"EGY", "Africa", "Egypt", "2021-02-23", 179407., 633., 621.143, 10443., 
  39., 48.857, 1753.145, 6.186, 6.07, 102.048, 0.381, 0.477, 1.01, "", "", 
  "", "", "", "", "", "", "", "", "", "", "", "", "", "", "", "", "", "", "", 
  2915., "", "", "", 28., 54.63, 1.02334403*^8, 97.999, 25.3, 5.159, 2.891, 
  10550.206, 1.3, 525.432, 17.31, 0.2, 50.1, 89.827, 1.6, 71.99, 0.707}, 
 {"EGY", "Africa", "Egypt", "2021-02-24", 180051., 644., 624.857, 10495., 
  52., 49.286, 1759.438, 6.293, 6.106, 102.556, 0.508, 0.482, 1., "", "", "", 
  "", "", "", "", "", "", "", "", "", "", "", "", "", "", "", "", "", "", 
  2915., "", "", "", 28., 54.63, 1.02334403*^8, 97.999, 25.3, 5.159, 2.891, 
  10550.206, 1.3, 525.432, 17.31, 0.2, 50.1, 89.827, 1.6, 71.99, 0.707}, 
 {"EGY", "Africa", "Egypt", "2021-02-25", 180640., 589., 615.286, 10541., 
  46., 48.571, 1765.193, 5.756, 6.013, 103.005, 0.45, 0.475, 0.99, "", "", 
  "", "", "", "", "", "", "", "", "", "", "", "", "", "", "", "", "", "", "", 
  2915., "", "", "", 28., 54.63, 1.02334403*^8, 97.999, 25.3, 5.159, 2.891, 
  10550.206, 1.3, 525.432, 17.31, 0.2, 50.1, 89.827, 1.6, 71.99, 0.707}, 
 {"EGY", "Africa", "Egypt", "2021-02-26", 181241., 601., 614., 10590., 49., 
  48.571, 1771.066, 5.873, 6., 103.484, 0.479, 0.475, 0.99, "", "", "", "", 
  "", "", "", "", "", "", "", "", "", "", "", "", "", "", "", "", "", 2915., 
  "", "", "", 28., 54.63, 1.02334403*^8, 97.999, 25.3, 5.159, 2.891, 
  10550.206, 1.3, 525.432, 17.31, 0.2, 50.1, 89.827, 1.6, 71.99, 0.707}, 
 {"EGY", "Africa", "Egypt", "2021-02-27", 181829., 588., 612.286, 10639., 
  49., 48.714, 1776.812, 5.746, 5.983, 103.963, 0.479, 0.476, 0.98, "", "", 
  "", "", "", "", "", "", "", "", "", "", "", "", "", "", "", "", "", "", "", 
  2915., "", "", "", 28., 54.63, 1.02334403*^8, 97.999, 25.3, 5.159, 2.891, 
  10550.206, 1.3, 525.432, 17.31, 0.2, 50.1, 89.827, 1.6, 71.99, 0.707}, 
 {"EGY", "Africa", "Egypt", "2021-02-28", 182424., 595., 610.429, 10688., 
  49., 47.857, 1782.626, 5.814, 5.965, 104.442, 0.479, 0.468, 0.98, "", "", 
  "", "", "", "", "", "", "", "", "", "", "", "", "", "", "", "", "", "", "", 
  2915., "", "", "", 28., 54.63, 1.02334403*^8, 97.999, 25.3, 5.159, 2.891, 
  10550.206, 1.3, 525.432, 17.31, 0.2, 50.1, 89.827, 1.6, 71.99, 0.707}, 
 {"EGY", "Africa", "Egypt", "2021-03-01", 183010., 586., 605.143, 10736., 
  48., 47.429, 1788.353, 5.726, 5.913, 104.911, 0.469, 0.463, 0.98, "", "", 
  "", "", "", "", "", "", "", "", "", "", "", "", "", "", "", "", "", "", "", 
  2915., "", "", "", 28., 54.63, 1.02334403*^8, 97.999, 25.3, 5.159, 2.891, 
  10550.206, 1.3, 525.432, 17.31, 0.2, 50.1, 89.827, 1.6, 71.99, 0.707}, 
 {"EGY", "Africa", "Egypt", "2021-03-02", 183591., 581., 597.714, 10778., 
  42., 47.857, 1794.03, 5.677, 5.841, 105.321, 0.41, 0.468, 0.98, "", "", "", 
  "", "", "", "", "", "", "", "", "", "", "", "", "", "", "", "", "", "", 
  2915., "", "", "", 28., 54.63, 1.02334403*^8, 97.999, 25.3, 5.159, 2.891, 
  10550.206, 1.3, 525.432, 17.31, 0.2, 50.1, 89.827, 1.6, 71.99, 0.707}, 
 {"EGY", "Africa", "Egypt", "2021-03-03", 184168., 577., 588.143, 10822., 
  44., 46.714, 1799.668, 5.638, 5.747, 105.751, 0.43, 0.456, 0.98, "", "", 
  "", "", "", "", "", "", "", "", "", "", "", "", "", "", "", "", "", "", "", 
  2915., "", "", "", 28., 54.63, 1.02334403*^8, 97.999, 25.3, 5.159, 2.891, 
  10550.206, 1.3, 525.432, 17.31, 0.2, 50.1, 89.827, 1.6, 71.99, 0.707}, 
 {"EGY", "Africa", "Egypt", "2021-03-04", 184755., 587., 587.857, 10871., 
  49., 47.143, 1805.405, 5.736, 5.744, 106.23, 0.479, 0.461, 0.98, "", "", 
  "", "", "", "", "", "", "", "", "", "", "", "", "", "", "", "", "", "", "", 
  2915., "", "", "", 28., 54.63, 1.02334403*^8, 97.999, 25.3, 5.159, 2.891, 
  10550.206, 1.3, 525.432, 17.31, 0.2, 50.1, 89.827, 1.6, 71.99, 0.707}, 
 {"EGY", "Africa", "Egypt", "2021-03-05", 185334., 579., 584.714, 10916., 
  45., 46.571, 1811.063, 5.658, 5.714, 106.67, 0.44, 0.455, 0.99, "", "", "", 
  "", "", "", "", "", "", "", "", "", "", "", "", "", "", "", "", "", "", 
  2915., "", "", "", 28., 54.63, 1.02334403*^8, 97.999, 25.3, 5.159, 2.891, 
  10550.206, 1.3, 525.432, 17.31, 0.2, 50.1, 89.827, 1.6, 71.99, 0.707}, 
 {"EGY", "Africa", "Egypt", "2021-03-06", 185922., 588., 584.714, 10954., 
  38., 45., 1816.808, 5.746, 5.714, 107.041, 0.371, 0.44, 1., "", "", "", "", 
  "", "", "", "", "", "", "", "", "", "", "", "", "", "", "", "", "", 2915., 
  "", "", "", 28., 54.63, 1.02334403*^8, 97.999, 25.3, 5.159, 2.891, 
  10550.206, 1.3, 525.432, 17.31, 0.2, 50.1, 89.827, 1.6, 71.99, 0.707}, 
 {"EGY", "Africa", "Egypt", "2021-03-07", 186503., 581., 582.714, 10995., 
  41., 43.857, 1822.486, 5.677, 5.694, 107.442, 0.401, 0.429, 1., "", "", "", 
  "", "", "", "", "", "", "", "", "", "", "", "", "", "", "", "", "", "", 
  2915., "", "", "", 28., 54.63, 1.02334403*^8, 97.999, 25.3, 5.159, 2.891, 
  10550.206, 1.3, 525.432, 17.31, 0.2, 50.1, 89.827, 1.6, 71.99, 0.707}, 
 {"EGY", "Africa", "Egypt", "2021-03-08", 187094., 591., 583.429, 11038., 
  43., 43.143, 1828.261, 5.775, 5.701, 107.862, 0.42, 0.422, 1.01, "", "", 
  "", "", "", "", "", "", "", "", "", "", "", "", "", "", "", "", "", "", "", 
  2915., "", "", "", 28., 54.63, 1.02334403*^8, 97.999, 25.3, 5.159, 2.891, 
  10550.206, 1.3, 525.432, 17.31, 0.2, 50.1, 89.827, 1.6, 71.99, 0.707}, 
 {"EGY", "Africa", "Egypt", "2021-03-09", 187716., 622., 589.286, 11082., 
  44., 43.429, 1834.339, 6.078, 5.758, 108.292, 0.43, 0.424, 1.02, "", "", 
  "", "", "", "", "", "", "", "", "", "", "", "", "", "", "", "", "", "", "", 
  2915., "", "", "", 28., 54.63, 1.02334403*^8, 97.999, 25.3, 5.159, 2.891, 
  10550.206, 1.3, 525.432, 17.31, 0.2, 50.1, 89.827, 1.6, 71.99, 0.707}, 
 {"EGY", "Africa", "Egypt", "2021-03-10", 188361., 645., 599., 11128., 46., 
  43.714, 1840.642, 6.303, 5.853, 108.742, 0.45, 0.427, 1.03, "", "", "", "", 
  "", "", "", "", "", "", "", "", "", "", "", "", "", "", "", "", "", 2915., 
  "", "", "", 28., 54.63, 1.02334403*^8, 97.999, 25.3, 5.159, 2.891, 
  10550.206, 1.3, 525.432, 17.31, 0.2, 50.1, 89.827, 1.6, 71.99, 0.707}, 
 {"EGY", "Africa", "Egypt", "2021-03-11", 189000., 639., 606.429, 11169., 
  41., 42.571, 1846.886, 6.244, 5.926, 109.142, 0.401, 0.416, 1.04, "", "", 
  "", "", "", "", "", "", "", "", "", "", "", "", "", "", "", "", "", "", "", 
  2915., "", "", "", 28., 54.63, 1.02334403*^8, 97.999, 25.3, 5.159, 2.891, 
  10550.206, 1.3, 525.432, 17.31, 0.2, 50.1, 89.827, 1.6, 71.99, 0.707}, 
 {"EGY", "Africa", "Egypt", "2021-03-12", 189639., 639., 615., 11214., 45., 
  42.571, 1853.13, 6.244, 6.01, 109.582, 0.44, 0.416, 1.04, "", "", "", "", 
  "", "", "", "", "", "", "", "", "", "", "", "", "", "", "", "", "", 2915., 
  "", "", "", 28., 54.63, 1.02334403*^8, 97.999, 25.3, 5.159, 2.891, 
  10550.206, 1.3, 525.432, 17.31, 0.2, 50.1, 89.827, 1.6, 71.99, 0.707}, 
 {"EGY", "Africa", "Egypt", "2021-03-13", 190280., 641., 622.571, 11256., 
  42., 43.143, 1859.394, 6.264, 6.084, 109.992, 0.41, 0.422, 1.04, "", "", 
  "", "", "", "", "", "", "", "", "", "", "", "", "", "", "", "", "", "", "", 
  2915., "", "", "", 28., 54.63, 1.02334403*^8, 97.999, 25.3, 5.159, 2.891, 
  10550.206, 1.3, 525.432, 17.31, 0.2, 50.1, 89.827, 1.6, 71.99, 0.707}, 
 {"EGY", "Africa", "Egypt", "2021-03-14", 190924., 644., 631.571, 11300., 
  44., 43.571, 1865.687, 6.293, 6.172, 110.422, 0.43, 0.426, 1.04, "", "", 
  "", "", "", "", "", "", "", "", "", "", "", "", "", "", "", "", "", "", "", 
  2915., "", "", "", 28., 54.63, 1.02334403*^8, 97.999, 25.3, 5.159, 2.891, 
  10550.206, 1.3, 525.432, 17.31, 0.2, 50.1, 89.827, 1.6, 71.99, 0.707}, 
 {"EGY", "Africa", "Egypt", "2021-03-15", 191555., 631., 637.286, 11340., 
  40., 43.143, 1871.853, 6.166, 6.227, 110.813, 0.391, 0.422, 1.03, "", "", 
  "", "", "", "", "", "", "", "", "", "", "", "", "", "", "", "", "", "", "", 
  2915., "", "", "", 28., 54.63, 1.02334403*^8, 97.999, 25.3, 5.159, 2.891, 
  10550.206, 1.3, 525.432, 17.31, 0.2, 50.1, 89.827, 1.6, 71.99, 0.707}, 
 {"EGY", "Africa", "Egypt", "2021-03-16", 192195., 640., 639.857, 11384., 
  44., 43.143, 1878.107, 6.254, 6.253, 111.243, 0.43, 0.422, 1.03, "", "", 
  "", "", "", "", "", "", "", "", "", "", "", "", "", "", "", "", "", "", "", 
  2915., "", "", "", 28., 54.63, 1.02334403*^8, 97.999, 25.3, 5.159, 2.891, 
  10550.206, 1.3, 525.432, 17.31, 0.2, 50.1, 89.827, 1.6, 71.99, 0.707}, 
 {"EGY", "Africa", "Egypt", "2021-03-17", 192840., 645., 639.857, 11431., 
  47., 43.286, 1884.41, 6.303, 6.253, 111.702, 0.459, 0.423, 1.03, "", "", 
  "", "", "", "", "", "", "", "", "", "", "", "", "", "", "", "", "", "", "", 
  2915., "", "", "", 28., 54.63, 1.02334403*^8, 97.999, 25.3, 5.159, 2.891, 
  10550.206, 1.3, 525.432, 17.31, 0.2, 50.1, 89.827, 1.6, 71.99, 0.707}, 
 {"EGY", "Africa", "Egypt", "2021-03-18", 193482., 642., 640.286, 11472., 
  41., 43.286, 1890.684, 6.274, 6.257, 112.103, 0.401, 0.423, 1.03, "", "", 
  "", "", "", "", "", "", "", "", "", "", "", "", "", "", "", "", "", "", "", 
  2915., "", "", "", 28., 54.63, 1.02334403*^8, 97.999, 25.3, 5.159, 2.891, 
  10550.206, 1.3, 525.432, 17.31, 0.2, 50.1, 89.827, 1.6, 71.99, 0.707}, 
 {"EGY", "Africa", "Egypt", "2021-03-19", 194127., 645., 641.143, 11512., 
  40., 42.571, 1896.987, 6.303, 6.265, 112.494, 0.391, 0.416, 1.03, "", "", 
  "", "", "", "", "", "", "", "", "", "", "", "", "", "", "", "", "", "", "", 
  2915., "", "", "", 28., 54.63, 1.02334403*^8, 97.999, 25.3, 5.159, 2.891, 
  10550.206, 1.3, 525.432, 17.31, 0.2, 50.1, 89.827, 1.6, 71.99, 0.707}, 
 {"EGY", "Africa", "Egypt", "2021-03-20", 194771., 644., 641.571, 11557., 
  45., 43., 1903.28, 6.293, 6.269, 112.934, 0.44, 0.42, 1.03, "", "", "", "", 
  "", "", "", "", "", "", "", "", "", "", "", "", "", "", "", "", "", 2915., 
  "", "", "", 28., 54.63, 1.02334403*^8, 97.999, 25.3, 5.159, 2.891, 
  10550.206, 1.3, 525.432, 17.31, 0.2, 50.1, 89.827, 1.6, 71.99, 0.707}, 
 {"EGY", "Africa", "Egypt", "2021-03-21", 195418., 647., 642., 11598., 41., 
  42.571, 1909.602, 6.322, 6.274, 113.334, 0.401, 0.416, 1.03, "", "", "", 
  "", "", "", "", "", "", "", "", "", "", "", "", "", "", "", "", "", "", 
  2915., "", "", "", 28., 54.63, 1.02334403*^8, 97.999, 25.3, 5.159, 2.891, 
  10550.206, 1.3, 525.432, 17.31, 0.2, 50.1, 89.827, 1.6, 71.99, 0.707}, 
 {"EGY", "Africa", "Egypt", "2021-03-22", 196061., 643., 643.714, 11637., 
  39., 42.429, 1915.886, 6.283, 6.29, 113.715, 0.381, 0.415, 1.03, "", "", 
  "", "", "", "", "", "", "", "", "", "", "", "", "", "", "", "", "", "", "", 
  2915., "", "", "", 28., 50.93, 1.02334403*^8, 97.999, 25.3, 5.159, 2.891, 
  10550.206, 1.3, 525.432, 17.31, 0.2, 50.1, 89.827, 1.6, 71.99, 0.707}, 
 {"EGY", "Africa", "Egypt", "2021-03-23", 196709., 648., 644.857, 11680., 
  43., 42.286, 1922.218, 6.332, 6.301, 114.136, 0.42, 0.413, 1.03, "", "", 
  "", "", "", "", "", "", "", "", "", "", "", "", "", "", "", "", "", "", "", 
  2915., "", "", "", 28., 50.93, 1.02334403*^8, 97.999, 25.3, 5.159, 2.891, 
  10550.206, 1.3, 525.432, 17.31, 0.2, 50.1, 89.827, 1.6, 71.99, 0.707}, 
 {"EGY", "Africa", "Egypt", "2021-03-24", 197350., 641., 644.286, 11720., 
  40., 41.286, 1928.481, 6.264, 6.296, 114.526, 0.391, 0.403, 1.03, "", "", 
  "", "", "", "", "", "", "", "", "", "", "", "", "", "", "", "", "", "", "", 
  2915., "", "", "", 28., 50.93, 1.02334403*^8, 97.999, 25.3, 5.159, 2.891, 
  10550.206, 1.3, 525.432, 17.31, 0.2, 50.1, 89.827, 1.6, 71.99, 0.707}, 
 {"EGY", "Africa", "Egypt", "2021-03-25", 198011., 661., 647., 11768., 48., 
  42.286, 1934.941, 6.459, 6.322, 114.996, 0.469, 0.413, 1.03, "", "", "", 
  "", "", "", "", "", "", "", "", "", "", "", "", "", "", "", "", "", "", 
  2915., "", "", "", 28., 50.93, 1.02334403*^8, 97.999, 25.3, 5.159, 2.891, 
  10550.206, 1.3, 525.432, 17.31, 0.2, 50.1, 89.827, 1.6, 71.99, 0.707}, 
 {"EGY", "Africa", "Egypt", "2021-03-26", 198681., 670., 650.571, 11804., 
  36., 41.714, 1941.488, 6.547, 6.357, 115.347, 0.352, 0.408, 1.04, "", "", 
  "", "", "", "", "", "", "", "", "", "", "", "", "", "", "", "", "", "", "", 
  2915., "", "", "", 28., 50.93, 1.02334403*^8, 97.999, 25.3, 5.159, 2.891, 
  10550.206, 1.3, 525.432, 17.31, 0.2, 50.1, 89.827, 1.6, 71.99, 0.707}, 
 {"EGY", "Africa", "Egypt", "2021-03-27", 199364., 683., 656.143, 11845., 
  41., 41.143, 1948.162, 6.674, 6.412, 115.748, 0.401, 0.402, 1.04, "", "", 
  "", "", "", "", "", "", "", "", "", "", "", "", "", "", "", 164534., 
  164534., "", "", 2915., 0.16, 0.16, "", 28., 50.93, 1.02334403*^8, 97.999, 
  25.3, 5.159, 2.891, 10550.206, 1.3, 525.432, 17.31, 0.2, 50.1, 89.827, 1.6, 
  71.99, 0.707}, {"EGY", "Africa", "Egypt", "2021-03-28", 200050., 686., 
  661.714, 11882., 37., 40.571, 1954.866, 6.704, 6.466, 116.11, 0.362, 0.396, 
  1.05, "", "", "", "", "", "", "", "", "", "", "", "", "", "", "", "", "", 
  "", "", "", "", 5716., "", "", "", 56., 50.93, 1.02334403*^8, 97.999, 25.3, 
  5.159, 2.891, 10550.206, 1.3, 525.432, 17.31, 0.2, 50.1, 89.827, 1.6, 
  71.99, 0.707}, {"EGY", "Africa", "Egypt", "2021-03-29", 200739., 689., 
  668.286, 11914., 32., 39.571, 1961.598, 6.733, 6.53, 116.422, 0.313, 0.387, 
  1.05, "", "", "", "", "", "", "", "", "", "", "", "", "", "", "", "", "", 
  "", "", "", "", 8516., "", "", "", 83., 50.93, 1.02334403*^8, 97.999, 25.3, 
  5.159, 2.891, 10550.206, 1.3, 525.432, 17.31, 0.2, 50.1, 89.827, 1.6, 
  71.99, 0.707}, {"EGY", "Africa", "Egypt", "2021-03-30", 201432., 693., 
  674.714, 11956., 42., 39.429, 1968.37, 6.772, 6.593, 116.833, 0.41, 0.385, 
  1.05, "", "", "", "", "", "", "", "", "", "", "", "", "", "", "", "", "", 
  "", "", "", "", 11317., "", "", "", 111., 50.93, 1.02334403*^8, 97.999, 
  25.3, 5.159, 2.891, 10550.206, 1.3, 525.432, 17.31, 0.2, 50.1, 89.827, 1.6, 
  71.99, 0.707}, {"EGY", "Africa", "Egypt", "2021-03-31", 202131., 699., 
  683., 11995., 39., 39.286, 1975.201, 6.831, 6.674, 117.214, 0.381, 0.384, 
  1.05, "", "", "", "", "", "", "", "", "", "", "", "", "", "", "", "", "", 
  "", "", "", "", 14118., "", "", "", 138., 50.93, 1.02334403*^8, 97.999, 
  25.3, 5.159, 2.891, 10550.206, 1.3, 525.432, 17.31, 0.2, 50.1, 89.827, 1.6, 
  71.99, 0.707}, {"EGY", "Africa", "Egypt", "2021-04-01", 202843., 712., 
  690.286, 12041., 46., 39., 1982.158, 6.958, 6.745, 117.663, 0.45, 0.381, 
  1.06, "", "", "", "", "", "", "", "", "", "", "", "", "", "", "", "", "", 
  "", "", "", "", 16919., "", "", "", 165., 50.93, 1.02334403*^8, 97.999, 
  25.3, 5.159, 2.891, 10550.206, 1.3, 525.432, 17.31, 0.2, 50.1, 89.827, 1.6, 
  71.99, 0.707}, {"EGY", "Africa", "Egypt", "2021-04-02", 203546., 703., 
  695., 12084., 43., 40., 1989.028, 6.87, 6.791, 118.083, 0.42, 0.391, 1.06, 
  "", "", "", "", "", "", "", "", "", "", "", "", "", "", "", "", "", "", "", 
  "", "", 19720., "", "", "", 193., 50.93, 1.02334403*^8, 97.999, 25.3, 
  5.159, 2.891, 10550.206, 1.3, 525.432, 17.31, 0.2, 50.1, 89.827, 1.6, 
  71.99, 0.707}, {"EGY", "Africa", "Egypt", "2021-04-03", 204256., 710., 
  698.857, 12123., 39., 39.714, 1995.966, 6.938, 6.829, 118.465, 0.381, 
  0.388, 1.06, "", "", "", "", "", "", "", "", "", "", "", "", "", "", "", 
  "", "", "", "", "", "", 22521., "", "", "", 220., 50.93, 1.02334403*^8, 
  97.999, 25.3, 5.159, 2.891, 10550.206, 1.3, 525.432, 17.31, 0.2, 50.1, 
  89.827, 1.6, 71.99, 0.707}, {"EGY", "Africa", "Egypt", "2021-04-04", 
  204965., 709., 702.143, 12163., 40., 40.143, 2002.894, 6.928, 6.861, 
  118.855, 0.391, 0.392, 1.07, "", "", "", "", "", "", "", "", "", "", "", 
  "", "", "", "", "", "", "", "", "", "", 22521., "", "", "", 220., 50.93, 
  1.02334403*^8, 97.999, 25.3, 5.159, 2.891, 10550.206, 1.3, 525.432, 17.31, 
  0.2, 50.1, 89.827, 1.6, 71.99, 0.707}, {"EGY", "Africa", "Egypt", 
  "2021-04-05", 205732., 767., 713.286, 12210., 47., 42.286, 2010.389, 7.495, 
  6.97, 119.315, 0.459, 0.413, 1.08, "", "", "", "", "", "", "", "", "", "", 
  "", "", "", "", "", "", "", "", "", "", "", 22521., "", "", "", 220., 
  50.93, 1.02334403*^8, 97.999, 25.3, 5.159, 2.891, 10550.206, 1.3, 525.432, 
  17.31, 0.2, 50.1, 89.827, 1.6, 71.99, 0.707}, 
 {"EGY", "Africa", "Egypt", "2021-04-06", 206510., 778., 725.429, 12253., 
  43., 42.429, 2017.992, 7.603, 7.089, 119.735, 0.42, 0.415, 1.08, "", "", 
  "", "", "", "", "", "", "", "", "", "", "", "", "", "", "", "", "", "", "", 
  22521., "", "", "", 220., 50.93, 1.02334403*^8, 97.999, 25.3, 5.159, 2.891, 
  10550.206, 1.3, 525.432, 17.31, 0.2, 50.1, 89.827, 1.6, 71.99, 0.707}, 
 {"EGY", "Africa", "Egypt", "2021-04-07", 207293., 783., 737.429, 12290., 
  37., 42.143, 2025.643, 7.651, 7.206, 120.096, 0.362, 0.412, 1.08, "", "", 
  "", "", "", "", "", "", "", "", "", "", "", "", "", "", "", "", "", "", "", 
  22521., "", "", "", 220., 50.93, 1.02334403*^8, 97.999, 25.3, 5.159, 2.891, 
  10550.206, 1.3, 525.432, 17.31, 0.2, 50.1, 89.827, 1.6, 71.99, 0.707}, 
 {"EGY", "Africa", "Egypt", "2021-04-08", 208082., 789., 748.429, 12323., 
  33., 40.286, 2033.353, 7.71, 7.314, 120.419, 0.322, 0.394, 1.08, "", "", 
  "", "", "", "", "", "", "", "", "", "", "", "", "", "", "", "", "", "", "", 
  22521., "", "", "", 220., 50.93, 1.02334403*^8, 97.999, 25.3, 5.159, 2.891, 
  10550.206, 1.3, 525.432, 17.31, 0.2, 50.1, 89.827, 1.6, 71.99, 0.707}, 
 {"EGY", "Africa", "Egypt", "2021-04-09", 208876., 794., 761.429, 12362., 
  39., 39.714, 2041.112, 7.759, 7.441, 120.8, 0.381, 0.388, 1.08, "", "", "", 
  "", "", "", "", "", "", "", "", "", "", "", "", "", "", "", "", "", "", 
  22521., "", "", "", 220., 50.93, 1.02334403*^8, 97.999, 25.3, 5.159, 2.891, 
  10550.206, 1.3, 525.432, 17.31, 0.2, 50.1, 89.827, 1.6, 71.99, 0.707}, 
 {"EGY", "Africa", "Egypt", "2021-04-10", 209677., 801., 774.429, 12405., 
  43., 40.286, 2048.939, 7.827, 7.568, 121.22, 0.42, 0.394, 1.08, "", "", "", 
  "", "", "", "", "", "", "", "", "", "", "", "", "", "", "", "", "", "", 
  22521., "", "", "", 220., 50.93, 1.02334403*^8, 97.999, 25.3, 5.159, 2.891, 
  10550.206, 1.3, 525.432, 17.31, 0.2, 50.1, 89.827, 1.6, 71.99, 0.707}, 
 {"EGY", "Africa", "Egypt", "2021-04-11", 210489., 812., 789.143, 12445., 
  40., 40.286, 2056.874, 7.935, 7.711, 121.611, 0.391, 0.394, 1.08, "", "", 
  "", "", "", "", "", "", "", "", "", "", "", "", "", "", "", "", "", "", "", 
  22521., "", "", "", 220., 50.93, 1.02334403*^8, 97.999, 25.3, 5.159, 2.891, 
  10550.206, 1.3, 525.432, 17.31, 0.2, 50.1, 89.827, 1.6, 71.99, 0.707}, 
 {"EGY", "Africa", "Egypt", "2021-04-12", 211307., 818., 796.429, 12487., 
  42., 39.571, 2064.868, 7.993, 7.783, 122.022, 0.41, 0.387, 1.08, "", "", 
  "", "", "", "", "", "", "", "", "", "", "", "", "", "", "", "", "", "", "", 
  22521., "", "", "", 220., 50.93, 1.02334403*^8, 97.999, 25.3, 5.159, 2.891, 
  10550.206, 1.3, 525.432, 17.31, 0.2, 50.1, 89.827, 1.6, 71.99, 0.707}, 
 {"EGY", "Africa", "Egypt", "2021-04-13", 212130., 823., 802.857, 12526., 
  39., 39., 2072.91, 8.042, 7.845, 122.403, 0.381, 0.381, 1.07, "", "", "", 
  "", "", "", "", "", "", "", "", "", "", "", "", "", "", "", "", "", "", 
  22521., "", "", "", 220., 50.93, 1.02334403*^8, 97.999, 25.3, 5.159, 2.891, 
  10550.206, 1.3, 525.432, 17.31, 0.2, 50.1, 89.827, 1.6, 71.99, 0.707}, 
 {"EGY", "Africa", "Egypt", "2021-04-14", 212961., 831., 809.714, 12570., 
  44., 40., 2081.03, 8.12, 7.912, 122.833, 0.43, 0.391, 1.07, "", "", "", "", 
  "", "", "", "", "", "", "", "", "", "", "", "", "", "", "", "", "", 22521., 
  "", "", "", 220., 50.93, 1.02334403*^8, 97.999, 25.3, 5.159, 2.891, 
  10550.206, 1.3, 525.432, 17.31, 0.2, 50.1, 89.827, 1.6, 71.99, 0.707}, 
 {"EGY", "Africa", "Egypt", "2021-04-15", 213798., 837., 816.571, 12611., 
  41., 41.143, 2089.209, 8.179, 7.979, 123.233, 0.401, 0.402, 1.07, "", "", 
  "", "", "", "", "", "", "", "", "", "", "", "", "", "", "", "", "", "", "", 
  22521., "", "", "", 220., 50.93, 1.02334403*^8, 97.999, 25.3, 5.159, 2.891, 
  10550.206, 1.3, 525.432, 17.31, 0.2, 50.1, 89.827, 1.6, 71.99, 0.707}, 
 {"EGY", "Africa", "Egypt", "2021-04-16", 214639., 841., 823.286, 12653., 
  42., 41.571, 2097.428, 8.218, 8.045, 123.644, 0.41, 0.406, 1.07, "", "", 
  "", "", "", "", "", "", "", "", "", "", "", "", "", "", "", "", "", "", "", 
  22521., "", "", "", 220., 50.93, 1.02334403*^8, 97.999, 25.3, 5.159, 2.891, 
  10550.206, 1.3, 525.432, 17.31, 0.2, 50.1, 89.827, 1.6, 71.99, 0.707}, 
 {"EGY", "Africa", "Egypt", "2021-04-17", 215484., 845., 829.571, 12694., 
  41., 41.286, 2105.685, 8.257, 8.106, 124.044, 0.401, 0.403, 1.07, "", "", 
  "", "", "", "", "", "", "", "", "", "", "", "", "", "", "", "", "", "", "", 
  22521., "", "", "", 220., 50.93, 1.02334403*^8, 97.999, 25.3, 5.159, 2.891, 
  10550.206, 1.3, 525.432, 17.31, 0.2, 50.1, 89.827, 1.6, 71.99, 0.707}, 
 {"EGY", "Africa", "Egypt", "2021-04-18", 216334., 850., 835., 12738., 44., 
  41.857, 2113.991, 8.306, 8.16, 124.474, 0.43, 0.409, 1.06, "", "", "", "", 
  "", "", "", "", "", "", "", "", "", "", "", "", "", 660000., 660000., "", 
  "", 22521., 0.64, 0.64, "", 220., 50.93, 1.02334403*^8, 97.999, 25.3, 
  5.159, 2.891, 10550.206, 1.3, 525.432, 17.31, 0.2, 50.1, 89.827, 1.6, 
  71.99, 0.707}, {"EGY", "Africa", "Egypt", "2021-04-19", 217186., 852., 
  839.857, 12778., 40., 41.571, 2122.317, 8.326, 8.207, 124.865, 0.391, 
  0.406, 1.06, "", "", "", "", "", "", "", "", "", "", "", "", "", "", "", 
  "", "", "", "", "", "", 23659., "", "", "", 231., 50.93, 1.02334403*^8, 
  97.999, 25.3, 5.159, 2.891, 10550.206, 1.3, 525.432, 17.31, 0.2, 50.1, 
  89.827, 1.6, 71.99, 0.707}, {"EGY", "Africa", "Egypt", "2021-04-20", 
  218041., 855., 844.429, 12820., 42., 42., 2130.672, 8.355, 8.252, 125.276, 
  0.41, 0.41, 1.06, "", "", "", "", "", "", "", "", "", "", "", "", "", "", 
  "", "", "", "", "", "", "", 24797., "", "", "", 242., 50.93, 1.02334403*^8, 
  97.999, 25.3, 5.159, 2.891, 10550.206, 1.3, 525.432, 17.31, 0.2, 50.1, 
  89.827, 1.6, 71.99, 0.707}, {"EGY", "Africa", "Egypt", "2021-04-21", 
  218902., 861., 848.714, 12866., 46., 42.286, 2139.085, 8.414, 8.294, 
  125.725, 0.45, 0.413, 1.07, "", "", "", "", "", "", "", "", "", "", "", "", 
  "", "", "", "", "", "", "", "", "", 25935., "", "", "", 253., 50.93, 
  1.02334403*^8, 97.999, 25.3, 5.159, 2.891, 10550.206, 1.3, 525.432, 17.31, 
  0.2, 50.1, 89.827, 1.6, 71.99, 0.707}, {"EGY", "Africa", "Egypt", 
  "2021-04-22", 219774., 872., 853.714, 12914., 48., 43.286, 2147.606, 8.521, 
  8.342, 126.194, 0.469, 0.423, 1.07, "", "", "", "", "", "", "", "", "", "", 
  "", "", "", "", "", "", "", "", "", "", "", 27073., "", "", "", 265., 
  50.93, 1.02334403*^8, 97.999, 25.3, 5.159, 2.891, 10550.206, 1.3, 525.432, 
  17.31, 0.2, 50.1, 89.827, 1.6, 71.99, 0.707}, 
 {"EGY", "Africa", "Egypt", "2021-04-23", 220658., 884., 859.857, 12959., 
  45., 43.714, 2156.245, 8.638, 8.402, 126.634, 0.44, 0.427, 1.08, "", "", 
  "", "", "", "", "", "", "", "", "", "", "", "", "", "", "", "", "", "", "", 
  28211., "", "", "", 276., 50.93, 1.02334403*^8, 97.999, 25.3, 5.159, 2.891, 
  10550.206, 1.3, 525.432, 17.31, 0.2, 50.1, 89.827, 1.6, 71.99, 0.707}, 
 {"EGY", "Africa", "Egypt", "2021-04-24", 221570., 912., 869.429, 12998., 
  39., 43.429, 2165.157, 8.912, 8.496, 127.015, 0.381, 0.424, 1.09, "", "", 
  "", "", "", "", "", "", "", "", "", "", "", "", "", "", "", "", "", "", "", 
  29348., "", "", "", 287., 50.93, 1.02334403*^8, 97.999, 25.3, 5.159, 2.891, 
  10550.206, 1.3, 525.432, 17.31, 0.2, 50.1, 89.827, 1.6, 71.99, 0.707}, 
 {"EGY", "Africa", "Egypt", "2021-04-25", 222523., 953., 884.143, 13049., 
  51., 44.429, 2174.469, 9.313, 8.64, 127.513, 0.498, 0.434, 1.1, "", "", "", 
  "", "", "", "", "", "", "", "", "", "", "", "", "", "", "", "", "", "", 
  30486., "", "", "", 298., 50.93, 1.02334403*^8, 97.999, 25.3, 5.159, 2.891, 
  10550.206, 1.3, 525.432, 17.31, 0.2, 50.1, 89.827, 1.6, 71.99, 0.707}, 
 {"EGY", "Africa", "Egypt", "2021-04-26", 223514., 991., 904., 13107., 58., 
  47., 2184.153, 9.684, 8.834, 128.08, 0.567, 0.459, 1.1, "", "", "", "", "", 
  "", "", "", "", "", "", "", "", "", "", "", "", "", "", "", "", 30486., "", 
  "", "", 298., 50.93, 1.02334403*^8, 97.999, 25.3, 5.159, 2.891, 10550.206, 
  1.3, 525.432, 17.31, 0.2, 50.1, 89.827, 1.6, 71.99, 0.707}, 
 {"EGY", "Africa", "Egypt", "2021-04-27", 224517., 1003., 925.143, 13168., 
  61., 49.714, 2193.954, 9.801, 9.04, 128.676, 0.596, 0.486, 1.11, "", "", 
  "", "", "", "", "", "", "", "", "", "", "", "", "", "", "", "", "", "", "", 
  30486., "", "", "", 298., 50.93, 1.02334403*^8, 97.999, 25.3, 5.159, 2.891, 
  10550.206, 1.3, 525.432, 17.31, 0.2, 50.1, 89.827, 1.6, 71.99, 0.707}, 
 {"EGY", "Africa", "Egypt", "2021-04-28", 225528., 1011., 946.571, 13219., 
  51., 50.429, 2203.834, 9.879, 9.25, 129.175, 0.498, 0.493, 1.11, "", "", 
  "", "", "", "", "", "", "", "", "", "", "", "", "", "", "", "", "", "", "", 
  30486., "", "", "", 298., 50.93, 1.02334403*^8, 97.999, 25.3, 5.159, 2.891, 
  10550.206, 1.3, 525.432, 17.31, 0.2, 50.1, 89.827, 1.6, 71.99, 0.707}, 
 {"EGY", "Africa", "Egypt", "2021-04-29", 226531., 1003., 965.286, 13278., 
  59., 52., 2213.635, 9.801, 9.433, 129.751, 0.577, 0.508, 1.1, "", "", "", 
  "", "", "", "", "", "", "", "", "", "", "", "", "", "", "", "", "", "", 
  30486., "", "", "", 298., 50.93, 1.02334403*^8, 97.999, 25.3, 5.159, 2.891, 
  10550.206, 1.3, 525.432, 17.31, 0.2, 50.1, 89.827, 1.6, 71.99, 0.707}, 
 {"EGY", "Africa", "Egypt", "2021-04-30", 227552., 1021., 984.857, 13339., 
  61., 54.286, 2223.612, 9.977, 9.624, 130.347, 0.596, 0.53, 1.1, "", "", "", 
  "", "", "", "", "", "", "", "", "", "", "", "", "", "", "", "", "", "", 
  30486., "", "", "", 298., 50.93, 1.02334403*^8, 97.999, 25.3, 5.159, 2.891, 
  10550.206, 1.3, 525.432, 17.31, 0.2, 50.1, 89.827, 1.6, 71.99, 0.707}, 
 {"EGY", "Africa", "Egypt", "2021-05-01", 228584., 1032., 1002., 13402., 63., 
  57.714, 2233.697, 10.085, 9.791, 130.963, 0.616, 0.564, 1.1, "", "", "", 
  "", "", "", "", "", "", "", "", "", "", "", "", "", "", "", "", "", "", 
  30486., "", "", "", 298., 50.93, 1.02334403*^8, 97.999, 25.3, 5.159, 2.891, 
  10550.206, 1.3, 525.432, 17.31, 0.2, 50.1, 89.827, 1.6, 71.99, 0.707}, 
 {"EGY", "Africa", "Egypt", "2021-05-02", 229635., 1051., 1016., 13469., 67., 
  60., 2243.967, 10.27, 9.928, 131.618, 0.655, 0.586, 1.1, "", "", "", "", 
  "", "", "", "", "", "", "", "", "", "", "", "", "", "", "", "", "", 30486., 
  "", "", "", 298., 50.93, 1.02334403*^8, 97.999, 25.3, 5.159, 2.891, 
  10550.206, 1.3, 525.432, 17.31, 0.2, 50.1, 89.827, 1.6, 71.99, 0.707}, 
 {"EGY", "Africa", "Egypt", "2021-05-03", 230713., 1078., 1028.429, 13531., 
  62., 60.571, 2254.501, 10.534, 10.05, 132.223, 0.606, 0.592, 1.1, "", "", 
  "", "", "", "", "", "", "", "", "", "", "", "", "", "", "", "", "", "", "", 
  30486., "", "", "", 298., 50.93, 1.02334403*^8, 97.999, 25.3, 5.159, 2.891, 
  10550.206, 1.3, 525.432, 17.31, 0.2, 50.1, 89.827, 1.6, 71.99, 0.707}, 
 {"EGY", "Africa", "Egypt", "2021-05-04", 231803., 1090., 1040.857, 13591., 
  60., 60.429, 2265.152, 10.651, 10.171, 132.81, 0.586, 0.591, 1.1, "", "", 
  "", "", "", "", "", "", "", "", "", "", "", "", "", "", "", "", "", "", "", 
  30486., "", "", "", 298., 50.93, 1.02334403*^8, 97.999, 25.3, 5.159, 2.891, 
  10550.206, 1.3, 525.432, 17.31, 0.2, 50.1, 89.827, 1.6, 71.99, 0.707}, 
 {"EGY", "Africa", "Egypt", "2021-05-05", 232905., 1102., 1053.857, 13655., 
  64., 62.286, 2275.921, 10.769, 10.298, 133.435, 0.625, 0.609, 1.1, "", "", 
  "", "", "", "", "", "", "", "", "", "", "", "", "", "", "", "", "", "", "", 
  30486., "", "", "", 298., 50.93, 1.02334403*^8, 97.999, 25.3, 5.159, 2.891, 
  10550.206, 1.3, 525.432, 17.31, 0.2, 50.1, 89.827, 1.6, 71.99, 0.707}, 
 {"EGY", "Africa", "Egypt", "2021-05-06", 234015., 1110., 1069.143, 13714., 
  59., 62.286, 2286.768, 10.847, 10.448, 134.012, 0.577, 0.609, 1.09, "", "", 
  "", "", "", "", "", "", "", "", "", "", "", "", "", "", "", "", "", "", "", 
  30486., "", "", "", 298., 65.74, 1.02334403*^8, 97.999, 25.3, 5.159, 2.891, 
  10550.206, 1.3, 525.432, 17.31, 0.2, 50.1, 89.827, 1.6, 71.99, 0.707}, 
 {"EGY", "Africa", "Egypt", "2021-05-07", 235140., 1125., 1084., 13779., 65., 
  62.857, 2297.761, 10.993, 10.593, 134.647, 0.635, 0.614, 1.09, "", "", "", 
  "", "", "", "", "", "", "", "", "", "", "", "", "", "", "", "", "", "", 
  30486., "", "", "", 298., 65.74, 1.02334403*^8, 97.999, 25.3, 5.159, 2.891, 
  10550.206, 1.3, 525.432, 17.31, 0.2, 50.1, 89.827, 1.6, 71.99, 0.707}, 
 {"EGY", "Africa", "Egypt", "2021-05-08", 236272., 1132., 1098.286, 13845., 
  66., 63.286, 2308.823, 11.062, 10.732, 135.292, 0.645, 0.618, 1.09, "", "", 
  "", "", "", "", "", "", "", "", "", "", "", "", "", "", "", "", "", "", "", 
  30486., "", "", "", 298., 65.74, 1.02334403*^8, 97.999, 25.3, 5.159, 2.891, 
  10550.206, 1.3, 525.432, 17.31, 0.2, 50.1, 89.827, 1.6, 71.99, 0.707}, 
 {"EGY", "Africa", "Egypt", "2021-05-09", 237410., 1138., 1110.714, 13904., 
  59., 62.143, 2319.943, 11.12, 10.854, 135.868, 0.577, 0.607, 1.08, "", "", 
  "", "", "", "", "", "", "", "", "", "", "", "", "", "", "", 1.300212*^6, 
  1.06436*^6, 235852., "", 30486., 1.27, 1.04, 0.23, 298., 65.74, 
  1.02334403*^8, 97.999, 25.3, 5.159, 2.891, 10550.206, 1.3, 525.432, 17.31, 
  0.2, 50.1, 89.827, 1.6, 71.99, 0.707}, {"EGY", "Africa", "Egypt", 
  "2021-05-10", 238560., 1150., 1121., 13972., 68., 63., 2331.181, 11.238, 
  10.954, 136.533, 0.664, 0.616, 1.08, "", "", "", "", "", "", "", "", "", 
  "", "", "", "", "", "", "", "", "", "", "", "", 31257., "", "", "", 305., 
  65.74, 1.02334403*^8, 97.999, 25.3, 5.159, 2.891, 10550.206, 1.3, 525.432, 
  17.31, 0.2, 50.1, 89.827, 1.6, 71.99, 0.707}, 
 {"EGY", "Africa", "Egypt", "2021-05-11", 239740., 1180., 1133.857, 14033., 
  61., 63.143, 2342.712, 11.531, 11.08, 137.129, 0.596, 0.617, 1.08, "", "", 
  "", "", "", "", "", "", "", "", "", "", "", "", "", "", "", 1.371976*^6, 
  1.133956*^6, 238020., "", 32028., 1.34, 1.11, 0.23, 313., 65.74, 
  1.02334403*^8, 97.999, 25.3, 5.159, 2.891, 10550.206, 1.3, 525.432, 17.31, 
  0.2, 50.1, 89.827, 1.6, 71.99, 0.707}, {"EGY", "Africa", "Egypt", 
  "2021-05-12", 240927., 1187., 1146., 14091., 58., 62.286, 2354.311, 11.599, 
  11.199, 137.696, 0.567, 0.609, 1.07, "", "", "", "", "", "", "", "", "", 
  "", "", "", "", "", "", "", "", "", "", "", "", 34244., "", "", "", 335., 
  65.74, 1.02334403*^8, 97.999, 25.3, 5.159, 2.891, 10550.206, 1.3, 525.432, 
  17.31, 0.2, 50.1, 89.827, 1.6, 71.99, 0.707}, 
 {"EGY", "Africa", "Egypt", "2021-05-13", 242120., 1193., 1157.857, 14150., 
  59., 62.286, 2365.969, 11.658, 11.314, 138.272, 0.577, 0.609, 1.07, "", "", 
  "", "", "", "", "", "", "", "", "", "", "", "", "", "", "", "", "", "", "", 
  36461., "", "", "", 356., 65.74, 1.02334403*^8, 97.999, 25.3, 5.159, 2.891, 
  10550.206, 1.3, 525.432, 17.31, 0.2, 50.1, 89.827, 1.6, 71.99, 0.707}, 
 {"EGY", "Africa", "Egypt", "2021-05-14", 243317., 1197., 1168.143, 14206., 
  56., 61., 2377.666, 11.697, 11.415, 138.819, 0.547, 0.596, 1.06, "", "", 
  "", "", "", "", "", "", "", "", "", "", "", "", "", "", "", "", "", "", "", 
  38677., "", "", "", 378., 65.74, 1.02334403*^8, 97.999, 25.3, 5.159, 2.891, 
  10550.206, 1.3, 525.432, 17.31, 0.2, 50.1, 89.827, 1.6, 71.99, 0.707}, 
 {"EGY", "Africa", "Egypt", "2021-05-15", 244520., 1203., 1178.286, 14269., 
  63., 60.571, 2389.421, 11.756, 11.514, 139.435, 0.616, 0.592, 1.05, "", "", 
  "", "", "", "", "", "", "", "", "", "", "", "", "", "", "", "", "", "", "", 
  40894., "", "", "", 400., 65.74, 1.02334403*^8, 97.999, 25.3, 5.159, 2.891, 
  10550.206, 1.3, 525.432, 17.31, 0.2, 50.1, 89.827, 1.6, 71.99, 0.707}, 
 {"EGY", "Africa", "Egypt", "2021-05-16", 245721., 1201., 1187.286, 14327., 
  58., 60.429, 2401.157, 11.736, 11.602, 140.002, 0.567, 0.591, 1.04, "", "", 
  "", "", "", "", "", "", "", "", "", "", "", "", "", "", "", "", "", "", "", 
  43110., "", "", "", 421., 65.74, 1.02334403*^8, 97.999, 25.3, 5.159, 2.891, 
  10550.206, 1.3, 525.432, 17.31, 0.2, 50.1, 89.827, 1.6, 71.99, 0.707}, 
 {"EGY", "Africa", "Egypt", "2021-05-17", 246909., 1188., 1192.714, 14388., 
  61., 59.429, 2412.766, 11.609, 11.655, 140.598, 0.596, 0.581, 1.03, "", "", 
  "", "", "", "", "", "", "", "", "", "", "", "", "", "", "", "", "", "", "", 
  44556., "", "", "", 435., 65.74, 1.02334403*^8, 97.999, 25.3, 5.159, 2.891, 
  10550.206, 1.3, 525.432, 17.31, 0.2, 50.1, 89.827, 1.6, 71.99, 0.707}, 
 {"EGY", "Africa", "Egypt", "2021-05-18", 248078., 1169., 1191.143, 14441., 
  53., 58.286, 2424.19, 11.423, 11.64, 141.116, 0.518, 0.57, 1.02, "", "", 
  "", "", "", "", "", "", "", "", "", "", "", "", "", "", "", "", "", "", "", 
  46002., "", "", "", 450., 65.74, 1.02334403*^8, 97.999, 25.3, 5.159, 2.891, 
  10550.206, 1.3, 525.432, 17.31, 0.2, 50.1, 89.827, 1.6, 71.99, 0.707}, 
 {"EGY", "Africa", "Egypt", "2021-05-19", 249238., 1160., 1187.286, 14498., 
  57., 58.143, 2435.525, 11.335, 11.602, 141.673, 0.557, 0.568, 1.01, "", "", 
  "", "", "", "", "", "", "", "", "", "", "", "", "", "", "", "", "", "", "", 
  46002., "", "", "", 450., 65.74, 1.02334403*^8, 97.999, 25.3, 5.159, 2.891, 
  10550.206, 1.3, 525.432, 17.31, 0.2, 50.1, 89.827, 1.6, 71.99, 0.707}, 
 {"EGY", "Africa", "Egypt", "2021-05-20", 250391., 1153., 1181.571, 14559., 
  61., 58.429, 2446.792, 11.267, 11.546, 142.269, 0.596, 0.571, 1.01, "", "", 
  "", "", "", "", "", "", "", "", "", "", "", "", "", "", "", "", "", "", "", 
  46002., "", "", "", 450., 65.74, 1.02334403*^8, 97.999, 25.3, 5.159, 2.891, 
  10550.206, 1.3, 525.432, 17.31, 0.2, 50.1, 89.827, 1.6, 71.99, 0.707}, 
 {"EGY", "Africa", "Egypt", "2021-05-21", 251539., 1148., 1174.571, 14611., 
  52., 57.857, 2458.01, 11.218, 11.478, 142.777, 0.508, 0.565, 1., "", "", 
  "", "", "", "", "", "", "", "", "", "", "", "", "", "", "", "", "", "", "", 
  46002., "", "", "", 450., 65.74, 1.02334403*^8, 97.999, 25.3, 5.159, 2.891, 
  10550.206, 1.3, 525.432, 17.31, 0.2, 50.1, 89.827, 1.6, 71.99, 0.707}, 
 {"EGY", "Africa", "Egypt", "2021-05-22", 252690., 1151., 1167.143, 14670., 
  59., 57.286, 2469.258, 11.247, 11.405, 143.354, 0.577, 0.56, 1., "", "", 
  "", "", "", "", "", "", "", "", "", "", "", "", "", "", "", 1.877993*^6, 
  1.575449*^6, 302544., "", 46002., 1.84, 1.54, 0.3, 450., 65.74, 
  1.02334403*^8, 97.999, 25.3, 5.159, 2.891, 10550.206, 1.3, 525.432, 17.31, 
  0.2, 50.1, 89.827, 1.6, 71.99, 0.707}, {"EGY", "Africa", "Egypt", 
  "2021-05-23", 253835., 1145., 1159.143, 14721., 51., 56.286, 2480.446, 
  11.189, 11.327, 143.852, 0.498, 0.55, 0.99, "", "", "", "", "", "", "", "", 
  "", "", "", "", "", "", "", "", "", 1.962216*^6, 1.653599*^6, 308617., 
  84223., 51462., 1.92, 1.62, 0.3, 503., 65.74, 1.02334403*^8, 97.999, 25.3, 
  5.159, 2.891, 10550.206, 1.3, 525.432, 17.31, 0.2, 50.1, 89.827, 1.6, 
  71.99, 0.707}, {"EGY", "Africa", "Egypt", "2021-05-24", 254984., 1149., 
  1153.571, 14766., 45., 54., 2491.674, 11.228, 11.273, 144.292, 0.44, 0.528, 
  0.99, "", "", "", "", "", "", "", "", "", "", "", "", "", "", "", "", "", 
  2.059987*^6, 1.745841*^6, 314146., 97771., 58857., 2.01, 1.71, 0.31, 575., 
  65.74, 1.02334403*^8, 97.999, 25.3, 5.159, 2.891, 10550.206, 1.3, 525.432, 
  17.31, 0.2, 50.1, 89.827, 1.6, 71.99, 0.707}, 
 {"EGY", "Africa", "Egypt", "2021-05-25", 256124., 1140., 1149.429, 14807., 
  41., 52.286, 2502.814, 11.14, 11.232, 144.692, 0.401, 0.511, 0.98, "", "", 
  "", "", "", "", "", "", "", "", "", "", "", "", "", "", "", 2.128164*^6, 
  1.812826*^6, 315338., 68177., 62025., 2.08, 1.77, 0.31, 606., "", 
  1.02334403*^8, 97.999, 25.3, 5.159, 2.891, 10550.206, 1.3, 525.432, 17.31, 
  0.2, 50.1, 89.827, 1.6, 71.99, 0.707}, {"EGY", "Africa", "Egypt", 
  "2021-05-26", 257275., 1151., 1148.143, 14850., 43., 50.286, 2514.062, 
  11.247, 11.22, 145.112, 0.42, 0.491, 0.97, "", "", "", "", "", "", "", "", 
  "", "", "", "", "", "", "", "", "", "", "", "", "", 71815., "", "", "", 
  702., 65.74, 1.02334403*^8, 97.999, 25.3, 5.159, 2.891, 10550.206, 1.3, 
  525.432, 17.31, 0.2, 50.1, 89.827, 1.6, 71.99, 0.707}, 
 {"EGY", "Africa", "Egypt", "2021-05-27", 258407., 1132., 1145.143, 14904., 
  54., 49.286, 2525.123, 11.062, 11.19, 145.64, 0.528, 0.482, 0.96, "", "", 
  "", "", "", "", "", "", "", "", "", "", "", "", "", "", "", "", "", "", "", 
  81604., "", "", "", 797., 65.74, 1.02334403*^8, 97.999, 25.3, 5.159, 2.891, 
  10550.206, 1.3, 525.432, 17.31, 0.2, 50.1, 89.827, 1.6, 71.99, 0.707}, 
 {"EGY", "Africa", "Egypt", "2021-05-28", 259540., 1133., 1143., 14950., 46., 
  48.429, 2536.195, 11.072, 11.169, 146.09, 0.45, 0.473, 0.95, "", "", "", 
  "", "", "", "", "", "", "", "", "", "", "", "", "", "", "", "", "", "", 
  91394., "", "", "", 893., 65.74, 1.02334403*^8, 97.999, 25.3, 5.159, 2.891, 
  10550.206, 1.3, 525.432, 17.31, 0.2, 50.1, 89.827, 1.6, 71.99, 0.707}, 
 {"EGY", "Africa", "Egypt", "2021-05-29", 260659., 1119., 1138.429, 15001., 
  51., 47.286, 2547.13, 10.935, 11.125, 146.588, 0.498, 0.462, 0.94, "", "", 
  "", "", "", "", "", "", "", "", "", "", "", "", "", "", "", 2.586274*^6, 
  2.254371*^6, 331903., "", 101183., 2.53, 2.2, 0.32, 989., 65.74, 
  1.02334403*^8, 97.999, 25.3, 5.159, 2.891, 10550.206, 1.3, 525.432, 17.31, 
  0.2, 50.1, 89.827, 1.6, 71.99, 0.707}, {"EGY", "Africa", "Egypt", 
  "2021-05-30", 261666., 1007., 1118.714, 15047., 46., 46.571, 2556.97, 9.84, 
  10.932, 147.038, 0.45, 0.455, 0.92, "", "", "", "", "", "", "", "", "", "", 
  "", "", "", "", "", "", "", "", "", "", "", 100399., "", "", "", 981., 
  65.74, 1.02334403*^8, 97.999, 25.3, 5.159, 2.891, 10550.206, 1.3, 525.432, 
  17.31, 0.2, 50.1, 89.827, 1.6, 71.99, 0.707}, 
 {"EGY", "Africa", "Egypt", "2021-05-31", 262650., 984., 1095.143, 15096., 
  49., 47.143, 2566.586, 9.616, 10.702, 147.516, 0.479, 0.461, 0.9, "", "", 
  "", "", "", "", "", "", "", "", "", "", "", "", "", "", "", "", "", "", "", 
  97680., "", "", "", 955., 65.74, 1.02334403*^8, 97.999, 25.3, 5.159, 2.891, 
  10550.206, 1.3, 525.432, 17.31, 0.2, 50.1, 89.827, 1.6, 71.99, 0.707}, 
 {"EGY", "Africa", "Egypt", "2021-06-01", 263606., 956., 1068.857, 15136., 
  40., 47., 2575.927, 9.342, 10.445, 147.907, 0.391, 0.459, 0.89, "", "", "", 
  "", "", "", "", "", "", "", "", "", "", "", "", "", "", 2.822479*^6, 
  2.465521*^6, 356958., "", 99188., 2.76, 2.41, 0.35, 969., 33.33, 
  1.02334403*^8, 97.999, 25.3, 5.159, 2.891, 10550.206, 1.3, 525.432, 17.31, 
  0.2, 50.1, 89.827, 1.6, 71.99, 0.707}, {"EGY", "Africa", "Egypt", 
  "2021-06-02", 264557., 951., 1040.286, 15178., 42., 46.857, 2585.221, 
  9.293, 10.166, 148.318, 0.41, 0.458, 0.88, "", "", "", "", "", "", "", "", 
  "", "", "", "", "", "", "", "", "", "", "", "", "", "", "", "", "", "", 
  33.33, 1.02334403*^8, 97.999, 25.3, 5.159, 2.891, 10550.206, 1.3, 525.432, 
  17.31, 0.2, 50.1, 89.827, 1.6, 71.99, 0.707}, 
 {"EGY", "Africa", "Egypt", "2021-06-03", 265489., 932., 1011.714, 15222., 
  44., 45.429, 2594.328, 9.107, 9.886, 148.748, 0.43, 0.444, 0.87, "", "", 
  "", "", "", "", "", "", "", "", "", "", "", "", "", "", "", "", "", "", "", 
  "", "", "", "", "", 33.33, 1.02334403*^8, 97.999, 25.3, 5.159, 2.891, 
  10550.206, 1.3, 525.432, 17.31, 0.2, 50.1, 89.827, 1.6, 71.99, 0.707}, 
 {"EGY", "Africa", "Egypt", "2021-06-04", 266350., 861., 972.857, 15268., 
  46., 45.429, 2602.742, 8.414, 9.507, 149.197, 0.45, 0.444, 0.86, "", "", 
  "", "", "", "", "", "", "", "", "", "", "", "", "", "", "", "", "", "", "", 
  "", "", "", "", "", 33.33, 1.02334403*^8, 97.999, 25.3, 5.159, 2.891, 
  10550.206, 1.3, 525.432, 17.31, 0.2, 50.1, 89.827, 1.6, 71.99, 0.707}, 
 {"EGY", "Africa", "Egypt", "2021-06-05", 267171., 821., 930.286, 15309., 
  41., 44., 2610.764, 8.023, 9.091, 149.598, 0.401, 0.43, 0.85, "", "", "", 
  "", "", "", "", "", "", "", "", "", "", "", "", "", "", "", "", "", "", "", 
  "", "", "", "", 33.33, 1.02334403*^8, 97.999, 25.3, 5.159, 2.891, 
  10550.206, 1.3, 525.432, 17.31, 0.2, 50.1, 89.827, 1.6, 71.99, 0.707}, 
 {"EGY", "Africa", "Egypt", "2021-06-06", 267972., 801., 900.857, 15352., 
  43., 43.571, 2618.592, 7.827, 8.803, 150.018, 0.42, 0.426, 0.85, "", "", 
  "", "", "", "", "", "", "", "", "", "", "", "", "", "", "", "", "", "", "", 
  "", "", "", "", "", 33.33, 1.02334403*^8, 97.999, 25.3, 5.159, 2.891, 
  10550.206, 1.3, 525.432, 17.31, 0.2, 50.1, 89.827, 1.6, 71.99, 0.707}, 
 {"EGY", "Africa", "Egypt", "2021-06-07", 268754., 782., 872., 15399., 47., 
  43.286, 2626.233, 7.642, 8.521, 150.477, 0.459, 0.423, "", "", "", "", "", 
  "", "", "", "", "", "", "", "", "", "", "", "", "", "", "", "", "", "", "", 
  "", "", "", "", 1.02334403*^8, 97.999, 25.3, 5.159, 2.891, 10550.206, 1.3, 
  525.432, 17.31, 0.2, 50.1, 89.827, 1.6, 71.99, 0.707}, 
 {"SLV", "North America", "El Salvador", "2020-03-19", 1., 1., "", "", "", 
  "", 0.154, 0.154, "", "", "", "", "", "", "", "", "", "", "", "", "", "", 
  "", "", "", "", "", "", "", "", "", "", "", "", "", "", "", "", "", 65.74, 
  6.486201*^6, 307.811, 27.6, 8.273, 5.417, 7292.458, 2.2, 167.295, 8.87, 
  2.5, 18.8, 90.65, 1.3, 73.32, 0.673}, {"SLV", "North America", 
  "El Salvador", "2020-03-20", 1., 0., "", "", "", "", 0.154, 0., "", "", "", 
  "", "", "", "", "", "", "", "", "", "", "", "", "", "", "", "", "", "", "", 
  "", "", "", "", "", "", "", "", "", 65.74, 6.486201*^6, 307.811, 27.6, 
  8.273, 5.417, 7292.458, 2.2, 167.295, 8.87, 2.5, 18.8, 90.65, 1.3, 73.32, 
  0.673}, {"SLV", "North America", "El Salvador", "2020-03-21", 3., 2., "", 
  "", "", "", 0.463, 0.308, "", "", "", "", "", "", "", "", "", "", "", "", 
  "", "", "", "", "", "", "", "", "", "", "", "", "", "", "", "", "", "", "", 
  88.89, 6.486201*^6, 307.811, 27.6, 8.273, 5.417, 7292.458, 2.2, 167.295, 
  8.87, 2.5, 18.8, 90.65, 1.3, 73.32, 0.673}, 
 {"SLV", "North America", "El Salvador", "2020-03-22", 3., 0., "", "", "", 
  "", 0.463, 0., "", "", "", "", "", "", "", "", "", "", "", "", "", "", "", 
  "", "", "", "", "", "", "", "", "", "", "", "", "", "", "", "", 88.89, 
  6.486201*^6, 307.811, 27.6, 8.273, 5.417, 7292.458, 2.2, 167.295, 8.87, 
  2.5, 18.8, 90.65, 1.3, 73.32, 0.673}, {"SLV", "North America", 
  "El Salvador", "2020-03-23", 3., 0., "", "", "", "", 0.463, 0., "", "", "", 
  "", "", "", "", "", "", "", "", "", "", "", "", "", "", "", "", "", "", "", 
  "", "", "", "", "", "", "", "", "", 88.89, 6.486201*^6, 307.811, 27.6, 
  8.273, 5.417, 7292.458, 2.2, 167.295, 8.87, 2.5, 18.8, 90.65, 1.3, 73.32, 
  0.673}, {"SLV", "North America", "El Salvador", "2020-03-24", 5., 2., 
  0.714, "", "", 0., 0.771, 0.308, 0.11, "", "", 0., "", "", "", "", "", "", 
  "", "", "", "", "", "", "", "", "", "", "", "", "", "", "", "", "", "", "", 
  "", "", 88.89, 6.486201*^6, 307.811, 27.6, 8.273, 5.417, 7292.458, 2.2, 
  167.295, 8.87, 2.5, 18.8, 90.65, 1.3, 73.32, 0.673}, 
 {"SLV", "North America", "El Salvador", "2020-03-25", 9., 4., 1.286, "", "", 
  0., 1.388, 0.617, 0.198, "", "", 0., "", "", "", "", "", "", "", "", "", 
  "", "", "", "", "", "", "", "", "", "", "", "", "", "", "", "", "", "", 
  88.89, 6.486201*^6, 307.811, 27.6, 8.273, 5.417, 7292.458, 2.2, 167.295, 
  8.87, 2.5, 18.8, 90.65, 1.3, 73.32, 0.673}, 
 {"SLV", "North America", "El Salvador", "2020-03-26", 13., 4., 1.714, "", 
  "", 0., 2.004, 0.617, 0.264, "", "", 0., "", "", "", "", "", "", "", "", 
  "", "", "", "", "", "", "", "", "", "", "", "", "", "", "", "", "", "", "", 
  88.89, 6.486201*^6, 307.811, 27.6, 8.273, 5.417, 7292.458, 2.2, 167.295, 
  8.87, 2.5, 18.8, 90.65, 1.3, 73.32, 0.673}, 
 {"SLV", "North America", "El Salvador", "2020-03-27", 13., 0., 1.714, "", 
  "", 0., 2.004, 0., 0.264, "", "", 0., "", "", "", "", "", "", "", "", "", 
  "", "", "", "", "", "", "", "", "", "", "", "", "", "", "", "", "", "", 
  88.89, 6.486201*^6, 307.811, 27.6, 8.273, 5.417, 7292.458, 2.2, 167.295, 
  8.87, 2.5, 18.8, 90.65, 1.3, 73.32, 0.673}, 
 {"SLV", "North America", "El Salvador", "2020-03-28", 19., 6., 2.286, "", 
  "", 0., 2.929, 0.925, 0.352, "", "", 0., "", "", "", "", "", "", "", "", 
  "", "", "", "", "", "", "", "", "", "", "", "", "", "", "", "", "", "", "", 
  88.89, 6.486201*^6, 307.811, 27.6, 8.273, 5.417, 7292.458, 2.2, 167.295, 
  8.87, 2.5, 18.8, 90.65, 1.3, 73.32, 0.673}, 
 {"SLV", "North America", "El Salvador", "2020-03-29", 24., 5., 3., "", "", 
  0., 3.7, 0.771, 0.463, "", "", 0., "", "", "", "", "", "", "", "", "", "", 
  "", "", "", "", "", "", "", "", "", "", "", "", "", "", "", "", "", 88.89, 
  6.486201*^6, 307.811, 27.6, 8.273, 5.417, 7292.458, 2.2, 167.295, 8.87, 
  2.5, 18.8, 90.65, 1.3, 73.32, 0.673}, {"SLV", "North America", 
  "El Salvador", "2020-03-30", 30., 6., 3.857, "", "", 0., 4.625, 0.925, 
  0.595, "", "", 0., "", "", "", "", "", "", "", "", "", "", "", "", "", "", 
  "", "", "", "", "", "", "", "", "", "", "", "", "", 88.89, 6.486201*^6, 
  307.811, 27.6, 8.273, 5.417, 7292.458, 2.2, 167.295, 8.87, 2.5, 18.8, 
  90.65, 1.3, 73.32, 0.673}, {"SLV", "North America", "El Salvador", 
  "2020-03-31", 32., 2., 3.857, 1., 1., 0.143, 4.934, 0.308, 0.595, 0.154, 
  0.154, 0.022, "", "", "", "", "", "", "", "", "", "", "", "", "", "", "", 
  "", "", "", "", "", "", "", "", "", "", "", "", 88.89, 6.486201*^6, 
  307.811, 27.6, 8.273, 5.417, 7292.458, 2.2, 167.295, 8.87, 2.5, 18.8, 
  90.65, 1.3, 73.32, 0.673}, {"SLV", "North America", "El Salvador", 
  "2020-04-01", 32., 0., 3.286, 1., 0., 0.143, 4.934, 0., 0.507, 0.154, 0., 
  0.022, "", "", "", "", "", "", "", "", "", "", "", "", "", "", "", "", "", 
  "", "", "", "", "", "", "", "", "", "", 88.89, 6.486201*^6, 307.811, 27.6, 
  8.273, 5.417, 7292.458, 2.2, 167.295, 8.87, 2.5, 18.8, 90.65, 1.3, 73.32, 
  0.673}, {"SLV", "North America", "El Salvador", "2020-04-02", 41., 9., 4., 
  2., 1., 0.286, 6.321, 1.388, 0.617, 0.308, 0.154, 0.044, "", "", "", "", 
  "", "", "", "", "", "", "", "", "", "", "", "", "", "", "", "", "", "", "", 
  "", "", "", "", 88.89, 6.486201*^6, 307.811, 27.6, 8.273, 5.417, 7292.458, 
  2.2, 167.295, 8.87, 2.5, 18.8, 90.65, 1.3, 73.32, 0.673}, 
 {"SLV", "North America", "El Salvador", "2020-04-03", 46., 5., 4.714, 2., 
  0., 0.286, 7.092, 0.771, 0.727, 0.308, 0., 0.044, "", "", "", "", "", "", 
  "", "", "", "", "", "", "", "", "", "", "", "", "", "", "", "", "", "", "", 
  "", "", 88.89, 6.486201*^6, 307.811, 27.6, 8.273, 5.417, 7292.458, 2.2, 
  167.295, 8.87, 2.5, 18.8, 90.65, 1.3, 73.32, 0.673}, 
 {"SLV", "North America", "El Salvador", "2020-04-04", 56., 10., 5.286, 3., 
  1., 0.429, 8.634, 1.542, 0.815, 0.463, 0.154, 0.066, "", "", "", "", "", 
  "", "", "", "", "", "", "", "", "", "", "", "", "", "", "", "", "", "", "", 
  "", "", "", 88.89, 6.486201*^6, 307.811, 27.6, 8.273, 5.417, 7292.458, 2.2, 
  167.295, 8.87, 2.5, 18.8, 90.65, 1.3, 73.32, 0.673}, 
 {"SLV", "North America", "El Salvador", "2020-04-05", 62., 6., 5.429, 3., 
  0., 0.429, 9.559, 0.925, 0.837, 0.463, 0., 0.066, "", "", "", "", "", "", 
  "", "", "", 405., 405., 0.062, 0.062, "", "", "", "", "tests performed", 
  "", "", "", "", "", "", "", "", "", 88.89, 6.486201*^6, 307.811, 27.6, 
  8.273, 5.417, 7292.458, 2.2, 167.295, 8.87, 2.5, 18.8, 90.65, 1.3, 73.32, 
  0.673}, {"SLV", "North America", "El Salvador", "2020-04-06", 69., 7., 
  5.571, 4., 1., 0.571, 10.638, 1.079, 0.859, 0.617, 0.154, 0.088, "", "", 
  "", "", "", "", "", "", "", "", "", "", "", "", "", "", "", 
  "tests performed", "", "", "", "", "", "", "", "", "", 88.89, 6.486201*^6, 
  307.811, 27.6, 8.273, 5.417, 7292.458, 2.2, 167.295, 8.87, 2.5, 18.8, 
  90.65, 1.3, 73.32, 0.673}, {"SLV", "North America", "El Salvador", 
  "2020-04-07", 78., 9., 6.571, 4., 0., 0.429, 12.026, 1.388, 1.013, 0.617, 
  0., 0.066, "", "", "", "", "", "", "", "", "", "", "", "", "", "", "", "", 
  "", "tests performed", "", "", "", "", "", "", "", "", "", 88.89, 
  6.486201*^6, 307.811, 27.6, 8.273, 5.417, 7292.458, 2.2, 167.295, 8.87, 
  2.5, 18.8, 90.65, 1.3, 73.32, 0.673}, {"SLV", "North America", 
  "El Salvador", "2020-04-08", 93., 15., 8.714, 5., 1., 0.571, 14.338, 2.313, 
  1.344, 0.771, 0.154, 0.088, "", "", "", "", "", "", "", "", "", "", "", "", 
  "", "", "", "", "", "tests performed", "", "", "", "", "", "", "", "", "", 
  88.89, 6.486201*^6, 307.811, 27.6, 8.273, 5.417, 7292.458, 2.2, 167.295, 
  8.87, 2.5, 18.8, 90.65, 1.3, 73.32, 0.673}, 
 {"SLV", "North America", "El Salvador", "2020-04-09", 103., 10., 8.857, 6., 
  1., 0.571, 15.88, 1.542, 1.366, 0.925, 0.154, 0.088, "", "", "", "", "", 
  "", "", "", "", "", "", "", "", "", "", "", "", "tests performed", "", "", 
  "", "", "", "", "", "", "", 88.89, 6.486201*^6, 307.811, 27.6, 8.273, 
  5.417, 7292.458, 2.2, 167.295, 8.87, 2.5, 18.8, 90.65, 1.3, 73.32, 0.673}, 
 {"SLV", "North America", "El Salvador", "2020-04-10", 117., 14., 10.143, 6., 
  0., 0.571, 18.038, 2.158, 1.564, 0.925, 0., 0.088, 1.18, "", "", "", "", 
  "", "", "", "", 512., 917., 0.141, 0.079, "", "", "", "", 
  "tests performed", "", "", "", "", "", "", "", "", "", 88.89, 6.486201*^6, 
  307.811, 27.6, 8.273, 5.417, 7292.458, 2.2, 167.295, 8.87, 2.5, 18.8, 
  90.65, 1.3, 73.32, 0.673}, {"SLV", "North America", "El Salvador", 
  "2020-04-11", 118., 1., 8.857, 6., 0., 0.429, 18.192, 0.154, 1.366, 0.925, 
  0., 0.066, 1.18, "", "", "", "", "", "", "", "", 457., 1374., 0.212, 0.07, 
  "", "", "", "", "tests performed", "", "", "", "", "", "", "", "", "", 
  88.89, 6.486201*^6, 307.811, 27.6, 8.273, 5.417, 7292.458, 2.2, 167.295, 
  8.87, 2.5, 18.8, 90.65, 1.3, 73.32, 0.673}, 
 {"SLV", "North America", "El Salvador", "2020-04-12", 125., 7., 9., 6., 0., 
  0.429, 19.272, 1.079, 1.388, 0.925, 0., 0.066, 1.18, "", "", "", "", "", 
  "", "", "", 466., 1840., 0.284, 0.072, 205., 0.032, 0.044, 22.8, 
  "tests performed", "", "", "", "", "", "", "", "", "", 88.89, 6.486201*^6, 
  307.811, 27.6, 8.273, 5.417, 7292.458, 2.2, 167.295, 8.87, 2.5, 18.8, 
  90.65, 1.3, 73.32, 0.673}, {"SLV", "North America", "El Salvador", 
  "2020-04-13", 137., 12., 9.714, 6., 0., 0.286, 21.122, 1.85, 1.498, 0.925, 
  0., 0.044, 1.18, "", "", "", "", "", "", "", "", 501., 2341., 0.361, 0.077, 
  262., 0.04, 0.037, 27., "tests performed", "", "", "", "", "", "", "", "", 
  "", 88.89, 6.486201*^6, 307.811, 27.6, 8.273, 5.417, 7292.458, 2.2, 
  167.295, 8.87, 2.5, 18.8, 90.65, 1.3, 73.32, 0.673}, 
 {"SLV", "North America", "El Salvador", "2020-04-14", 149., 12., 10.143, 6., 
  0., 0.286, 22.972, 1.85, 1.564, 0.925, 0., 0.044, 1.18, "", "", "", "", "", 
  "", "", "", 555., 2896., 0.446, 0.086, 327., 0.05, 0.031, 32.2, 
  "tests performed", "", "", "", "", "", "", "", "", "", 88.89, 6.486201*^6, 
  307.811, 27.6, 8.273, 5.417, 7292.458, 2.2, 167.295, 8.87, 2.5, 18.8, 
  90.65, 1.3, 73.32, 0.673}, {"SLV", "North America", "El Salvador", 
  "2020-04-15", 159., 10., 9.429, 6., 0., 0.143, 24.514, 1.542, 1.454, 0.925, 
  0., 0.022, 1.19, "", "", "", "", "", "", "", "", 548., 3444., 0.531, 0.084, 
  390., 0.06, 0.024, 41.4, "tests performed", "", "", "", "", "", "", "", "", 
  "", 88.89, 6.486201*^6, 307.811, 27.6, 8.273, 5.417, 7292.458, 2.2, 
  167.295, 8.87, 2.5, 18.8, 90.65, 1.3, 73.32, 0.673}, 
 {"SLV", "North America", "El Salvador", "2020-04-16", 164., 5., 8.714, 6., 
  0., 0., 25.284, 0.771, 1.344, 0.925, 0., 0., 1.19, "", "", "", "", "", "", 
  "", "", 934., 4378., 0.675, 0.144, 509., 0.078, 0.017, 58.4, 
  "tests performed", "", "", "", "", "", "", "", "", "", 88.89, 6.486201*^6, 
  307.811, 27.6, 8.273, 5.417, 7292.458, 2.2, 167.295, 8.87, 2.5, 18.8, 
  90.65, 1.3, 73.32, 0.673}, {"SLV", "North America", "El Salvador", 
  "2020-04-17", 177., 13., 8.571, 7., 1., 0.143, 27.289, 2.004, 1.321, 1.079, 
  0.154, 0.022, 1.2, "", "", "", "", "", "", "", "", 924., 5302., 0.817, 
  0.142, 626., 0.097, 0.014, 73., "tests performed", "", "", "", "", "", "", 
  "", "", "", 88.89, 6.486201*^6, 307.811, 27.6, 8.273, 5.417, 7292.458, 2.2, 
  167.295, 8.87, 2.5, 18.8, 90.65, 1.3, 73.32, 0.673}, 
 {"SLV", "North America", "El Salvador", "2020-04-18", 190., 13., 10.286, 7., 
  0., 0.143, 29.293, 2.004, 1.586, 1.079, 0., 0.022, 1.2, "", "", "", "", "", 
  "", "", "", 969., 6271., 0.967, 0.149, 700., 0.108, 0.015, 68.1, 
  "tests performed", "", "", "", "", "", "", "", "", "", 88.89, 6.486201*^6, 
  307.811, 27.6, 8.273, 5.417, 7292.458, 2.2, 167.295, 8.87, 2.5, 18.8, 
  90.65, 1.3, 73.32, 0.673}, {"SLV", "North America", "El Salvador", 
  "2020-04-19", 201., 11., 10.857, 7., 0., 0.143, 30.989, 1.696, 1.674, 
  1.079, 0., 0.022, 1.2, "", "", "", "", "", "", "", "", 1050., 7321., 1.129, 
  0.162, 783., 0.121, 0.014, 72.1, "tests performed", "", "", "", "", "", "", 
  "", "", "", 88.89, 6.486201*^6, 307.811, 27.6, 8.273, 5.417, 7292.458, 2.2, 
  167.295, 8.87, 2.5, 18.8, 90.65, 1.3, 73.32, 0.673}, 
 {"SLV", "North America", "El Salvador", "2020-04-20", 218., 17., 11.571, 7., 
  0., 0.143, 33.61, 2.621, 1.784, 1.079, 0., 0.022, 1.21, "", "", "", "", "", 
  "", "", "", 1142., 8463., 1.305, 0.176, 875., 0.135, 0.013, 75.6, 
  "tests performed", "", "", "", "", "", "", "", "", "", 88.89, 6.486201*^6, 
  307.811, 27.6, 8.273, 5.417, 7292.458, 2.2, 167.295, 8.87, 2.5, 18.8, 
  90.65, 1.3, 73.32, 0.673}, {"SLV", "North America", "El Salvador", 
  "2020-04-21", 225., 7., 10.857, 7., 0., 0.143, 34.689, 1.079, 1.674, 1.079, 
  0., 0.022, 1.22, "", "", "", "", "", "", "", "", 1023., 9486., 1.462, 
  0.158, 941., 0.145, 0.012, 86.7, "tests performed", "", "", "", "", "", "", 
  "", "", "", 94.44, 6.486201*^6, 307.811, 27.6, 8.273, 5.417, 7292.458, 2.2, 
  167.295, 8.87, 2.5, 18.8, 90.65, 1.3, 73.32, 0.673}, 
 {"SLV", "North America", "El Salvador", "2020-04-22", 237., 12., 11.143, 7., 
  0., 0.143, 36.539, 1.85, 1.718, 1.079, 0., 0.022, 1.22, "", "", "", "", "", 
  "", "", "", 1010., 10496., 1.618, 0.156, 1007., 0.155, 0.011, 90.4, 
  "tests performed", "", "", "", "", "", "", "", "", "", 94.44, 6.486201*^6, 
  307.811, 27.6, 8.273, 5.417, 7292.458, 2.2, 167.295, 8.87, 2.5, 18.8, 
  90.65, 1.3, 73.32, 0.673}, {"SLV", "North America", "El Salvador", 
  "2020-04-23", 250., 13., 12.286, 8., 1., 0.286, 38.543, 2.004, 1.894, 
  1.233, 0.154, 0.044, 1.23, "", "", "", "", "", "", "", "", 1033., 11529., 
  1.777, 0.159, 1022., 0.158, 0.012, 83.2, "tests performed", "", "", "", "", 
  "", "", "", "", "", 94.44, 6.486201*^6, 307.811, 27.6, 8.273, 5.417, 
  7292.458, 2.2, 167.295, 8.87, 2.5, 18.8, 90.65, 1.3, 73.32, 0.673}, 
 {"SLV", "North America", "El Salvador", "2020-04-24", 274., 24., 13.857, 8., 
  0., 0.143, 42.244, 3.7, 2.136, 1.233, 0., 0.022, 1.23, "", "", "", "", "", 
  "", "", "", 1005., 12534., 1.932, 0.155, 1033., 0.159, 0.013, 74.5, 
  "tests performed", "", "", "", "", "", "", "", "", "", 94.44, 6.486201*^6, 
  307.811, 27.6, 8.273, 5.417, 7292.458, 2.2, 167.295, 8.87, 2.5, 18.8, 
  90.65, 1.3, 73.32, 0.673}, {"SLV", "North America", "El Salvador", 
  "2020-04-25", 274., 0., 12., 8., 0., 0.143, 42.244, 0., 1.85, 1.233, 0., 
  0.022, 1.24, "", "", "", "", "", "", "", "", 1263., 13797., 2.127, 0.195, 
  1075., 0.166, 0.011, 89.6, "tests performed", "", "", "", "", "", "", "", 
  "", "", 94.44, 6.486201*^6, 307.811, 27.6, 8.273, 5.417, 7292.458, 2.2, 
  167.295, 8.87, 2.5, 18.8, 90.65, 1.3, 73.32, 0.673}, 
 {"SLV", "North America", "El Salvador", "2020-04-26", 298., 24., 13.857, 8., 
  0., 0.143, 45.944, 3.7, 2.136, 1.233, 0., 0.022, 1.25, "", "", "", "", "", 
  "", "", "", 1423., 15220., 2.347, 0.219, 1128., 0.174, 0.012, 81.4, 
  "tests performed", "", "", "", "", "", "", "", "", "", 94.44, 6.486201*^6, 
  307.811, 27.6, 8.273, 5.417, 7292.458, 2.2, 167.295, 8.87, 2.5, 18.8, 
  90.65, 1.3, 73.32, 0.673}, {"SLV", "North America", "El Salvador", 
  "2020-04-27", 323., 25., 15., 8., 0., 0.143, 49.798, 3.854, 2.313, 1.233, 
  0., 0.022, 1.25, "", "", "", "", "", "", "", "", 1255., 16475., 2.54, 
  0.193, 1145., 0.177, 0.013, 76.3, "tests performed", "", "", "", "", "", 
  "", "", "", "", 94.44, 6.486201*^6, 307.811, 27.6, 8.273, 5.417, 7292.458, 
  2.2, 167.295, 8.87, 2.5, 18.8, 90.65, 1.3, 73.32, 0.673}, 
 {"SLV", "North America", "El Salvador", "2020-04-28", 345., 22., 17.143, 8., 
  0., 0.143, 53.19, 3.392, 2.643, 1.233, 0., 0.022, 1.26, "", "", "", "", "", 
  "", "", "", 1229., 17704., 2.729, 0.189, 1174., 0.181, 0.015, 68.5, 
  "tests performed", "", "", "", "", "", "", "", "", "", 94.44, 6.486201*^6, 
  307.811, 27.6, 8.273, 5.417, 7292.458, 2.2, 167.295, 8.87, 2.5, 18.8, 
  90.65, 1.3, 73.32, 0.673}, {"SLV", "North America", "El Salvador", 
  "2020-04-29", 377., 32., 20., 9., 1., 0.286, 58.123, 4.934, 3.083, 1.388, 
  0.154, 0.044, 1.26, "", "", "", "", "", "", "", "", 1464., 19168., 2.955, 
  0.226, 1239., 0.191, 0.016, 62., "tests performed", "", "", "", "", "", "", 
  "", "", "", 94.44, 6.486201*^6, 307.811, 27.6, 8.273, 5.417, 7292.458, 2.2, 
  167.295, 8.87, 2.5, 18.8, 90.65, 1.3, 73.32, 0.673}, 
 {"SLV", "North America", "El Salvador", "2020-04-30", 395., 18., 20.714, 
  10., 1., 0.286, 60.899, 2.775, 3.194, 1.542, 0.154, 0.044, 1.26, "", "", 
  "", "", "", "", "", "", 1435., 20603., 3.176, 0.221, 1296., 0.2, 0.016, 
  62.6, "tests performed", "", "", "", "", "", "", "", "", "", 94.44, 
  6.486201*^6, 307.811, 27.6, 8.273, 5.417, 7292.458, 2.2, 167.295, 8.87, 
  2.5, 18.8, 90.65, 1.3, 73.32, 0.673}, {"SLV", "North America", 
  "El Salvador", "2020-05-01", 424., 29., 21.429, 10., 0., 0.286, 65.37, 
  4.471, 3.304, 1.542, 0., 0.044, 1.27, "", "", "", "", "", "", "", "", 
  1469., 22072., 3.403, 0.226, 1363., 0.21, 0.016, 63.6, "tests performed", 
  "", "", "", "", "", "", "", "", "", 94.44, 6.486201*^6, 307.811, 27.6, 
  8.273, 5.417, 7292.458, 2.2, 167.295, 8.87, 2.5, 18.8, 90.65, 1.3, 73.32, 
  0.673}, {"SLV", "North America", "El Salvador", "2020-05-02", 446., 22., 
  24.571, 11., 1., 0.429, 68.761, 3.392, 3.788, 1.696, 0.154, 0.066, 1.27, 
  "", "", "", "", "", "", "", "", 1635., 23707., 3.655, 0.252, 1416., 0.218, 
  0.017, 57.6, "tests performed", "", "", "", "", "", "", "", "", "", 94.44, 
  6.486201*^6, 307.811, 27.6, 8.273, 5.417, 7292.458, 2.2, 167.295, 8.87, 
  2.5, 18.8, 90.65, 1.3, 73.32, 0.673}, {"SLV", "North America", 
  "El Salvador", "2020-05-03", 490., 44., 27.429, 11., 0., 0.429, 75.545, 
  6.784, 4.229, 1.696, 0., 0.066, 1.27, "", "", "", "", "", "", "", "", 
  1791., 25498., 3.931, 0.276, 1468., 0.226, 0.019, 53.5, "tests performed", 
  "", "", "", "", "", "", "", "", "", 94.44, 6.486201*^6, 307.811, 27.6, 
  8.273, 5.417, 7292.458, 2.2, 167.295, 8.87, 2.5, 18.8, 90.65, 1.3, 73.32, 
  0.673}, {"SLV", "North America", "El Salvador", "2020-05-04", 555., 65., 
  33.143, 13., 2., 0.714, 85.566, 10.021, 5.11, 2.004, 0.308, 0.11, 1.27, "", 
  "", "", "", "", "", "", "", 1643., 27141., 4.184, 0.253, 1524., 0.235, 
  0.022, 46., "tests performed", "", "", "", "", "", "", "", "", "", 94.44, 
  6.486201*^6, 307.811, 27.6, 8.273, 5.417, 7292.458, 2.2, 167.295, 8.87, 
  2.5, 18.8, 90.65, 1.3, 73.32, 0.673}, {"SLV", "North America", 
  "El Salvador", "2020-05-05", 587., 32., 34.571, 14., 1., 0.857, 90.5, 
  4.934, 5.33, 2.158, 0.154, 0.132, 1.27, "", "", "", "", "", "", "", "", 
  1598., 28739., 4.431, 0.246, 1576., 0.243, 0.022, 45.6, "tests performed", 
  "", "", "", "", "", "", "", "", "", 94.44, 6.486201*^6, 307.811, 27.6, 
  8.273, 5.417, 7292.458, 2.2, 167.295, 8.87, 2.5, 18.8, 90.65, 1.3, 73.32, 
  0.673}, {"SLV", "North America", "El Salvador", "2020-05-06", 633., 46., 
  36.571, 15., 1., 0.857, 97.592, 7.092, 5.638, 2.313, 0.154, 0.132, 1.27, 
  "", "", "", "", "", "", "", "", 1783., 30522., 4.706, 0.275, 1622., 0.25, 
  0.023, 44.4, "tests performed", "", "", "", "", "", "", "", "", "", 94.44, 
  6.486201*^6, 307.811, 27.6, 8.273, 5.417, 7292.458, 2.2, 167.295, 8.87, 
  2.5, 18.8, 90.65, 1.3, 73.32, 0.673}, {"SLV", "North America", 
  "El Salvador", "2020-05-07", 695., 62., 42.857, 15., 0., 0.714, 107.151, 
  9.559, 6.607, 2.313, 0., 0.11, 1.27, "", "", "", "", "", "", "", "", 1895., 
  32417., 4.998, 0.292, 1688., 0.26, 0.025, 39.4, "tests performed", "", "", 
  "", "", "", "", "", "", "", 100., 6.486201*^6, 307.811, 27.6, 8.273, 5.417, 
  7292.458, 2.2, 167.295, 8.87, 2.5, 18.8, 90.65, 1.3, 73.32, 0.673}, 
 {"SLV", "North America", "El Salvador", "2020-05-08", 742., 47., 45.429, 
  16., 1., 0.857, 114.397, 7.246, 7.004, 2.467, 0.154, 0.132, 1.27, "", "", 
  "", "", "", "", "", "", 1773., 34190., 5.271, 0.273, 1731., 0.267, 0.026, 
  38.1, "tests performed", "", "", "", "", "", "", "", "", "", 100., 
  6.486201*^6, 307.811, 27.6, 8.273, 5.417, 7292.458, 2.2, 167.295, 8.87, 
  2.5, 18.8, 90.65, 1.3, 73.32, 0.673}, {"SLV", "North America", 
  "El Salvador", "2020-05-09", 784., 42., 48.286, 17., 1., 0.857, 120.872, 
  6.475, 7.444, 2.621, 0.154, 0.132, 1.27, "", "", "", "", "", "", "", "", 
  2011., 36201., 5.581, 0.31, 1785., 0.275, 0.027, 37., "tests performed", 
  "", "", "", "", "", "", "", "", "", 100., 6.486201*^6, 307.811, 27.6, 
  8.273, 5.417, 7292.458, 2.2, 167.295, 8.87, 2.5, 18.8, 90.65, 1.3, 73.32, 
  0.673}, {"SLV", "North America", "El Salvador", "2020-05-10", 889., 105., 
  57., 17., 0., 0.857, 137.06, 16.188, 8.788, 2.621, 0., 0.132, 1.26, "", "", 
  "", "", "", "", "", "", 1953., 38154., 5.882, 0.301, 1808., 0.279, 0.032, 
  31.7, "tests performed", "", "", "", "", "", "", "", "", "", 100., 
  6.486201*^6, 307.811, 27.6, 8.273, 5.417, 7292.458, 2.2, 167.295, 8.87, 
  2.5, 18.8, 90.65, 1.3, 73.32, 0.673}, {"SLV", "North America", 
  "El Salvador", "2020-05-11", 958., 69., 57.571, 18., 1., 0.714, 147.698, 
  10.638, 8.876, 2.775, 0.154, 0.11, 1.26, "", "", "", "", "", "", "", "", 
  1883., 40037., 6.173, 0.29, 1842., 0.284, 0.031, 32., "tests performed", 
  "", "", "", "", "", "", "", "", "", 100., 6.486201*^6, 307.811, 27.6, 
  8.273, 5.417, 7292.458, 2.2, 167.295, 8.87, 2.5, 18.8, 90.65, 1.3, 73.32, 
  0.673}, {"SLV", "North America", "El Salvador", "2020-05-12", 998., 40., 
  58.714, 20., 2., 0.857, 153.865, 6.167, 9.052, 3.083, 0.308, 0.132, 1.26, 
  "", "", "", "", "", "", "", "", 1905., 41942., 6.466, 0.294, 1886., 0.291, 
  0.031, 32.1, "tests performed", "", "", "", "", "", "", "", "", "", 100., 
  6.486201*^6, 307.811, 27.6, 8.273, 5.417, 7292.458, 2.2, 167.295, 8.87, 
  2.5, 18.8, 90.65, 1.3, 73.32, 0.673}, {"SLV", "North America", 
  "El Salvador", "2020-05-13", 1037., 39., 57.714, 20., 0., 0.714, 159.878, 
  6.013, 8.898, 3.083, 0., 0.11, 1.25, "", "", "", "", "", "", "", "", 2082., 
  44024., 6.787, 0.321, 1929., 0.297, 0.03, 33.4, "tests performed", "", "", 
  "", "", "", "", "", "", "", 100., 6.486201*^6, 307.811, 27.6, 8.273, 5.417, 
  7292.458, 2.2, 167.295, 8.87, 2.5, 18.8, 90.65, 1.3, 73.32, 0.673}, 
 {"SLV", "North America", "El Salvador", "2020-05-14", 1112., 75., 59.571, 
  23., 3., 1.143, 171.441, 11.563, 9.184, 3.546, 0.463, 0.176, 1.25, "", "", 
  "", "", "", "", "", "", 2229., 46253., 7.131, 0.344, 1977., 0.305, 0.03, 
  33.2, "tests performed", "", "", "", "", "", "", "", "", "", 100., 
  6.486201*^6, 307.811, 27.6, 8.273, 5.417, 7292.458, 2.2, 167.295, 8.87, 
  2.5, 18.8, 90.65, 1.3, 73.32, 0.673}, {"SLV", "North America", 
  "El Salvador", "2020-05-15", 1210., 98., 66.857, 25., 2., 1.286, 186.55, 
  15.109, 10.308, 3.854, 0.308, 0.198, 1.25, "", "", "", "", "", "", "", "", 
  2270., 48523., 7.481, 0.35, 2048., 0.316, 0.033, 30.6, "tests performed", 
  "", "", "", "", "", "", "", "", "", 100., 6.486201*^6, 307.811, 27.6, 
  8.273, 5.417, 7292.458, 2.2, 167.295, 8.87, 2.5, 18.8, 90.65, 1.3, 73.32, 
  0.673}, {"SLV", "North America", "El Salvador", "2020-05-16", 1265., 55., 
  68.714, 26., 1., 1.286, 195.029, 8.48, 10.594, 4.009, 0.154, 0.198, 1.24, 
  "", "", "", "", "", "", "", "", 2282., 50805., 7.833, 0.352, 2086., 0.322, 
  0.033, 30.4, "tests performed", "", "", "", "", "", "", "", "", "", 100., 
  6.486201*^6, 307.811, 27.6, 8.273, 5.417, 7292.458, 2.2, 167.295, 8.87, 
  2.5, 18.8, 90.65, 1.3, 73.32, 0.673}, {"SLV", "North America", 
  "El Salvador", "2020-05-17", 1338., 73., 64.143, 30., 4., 1.857, 206.284, 
  11.255, 9.889, 4.625, 0.617, 0.286, 1.24, "", "", "", "", "", "", "", "", 
  2189., 52994., 8.17, 0.337, 2120., 0.327, 0.03, 33.1, "tests performed", 
  "", "", "", "", "", "", "", "", "", 100., 6.486201*^6, 307.811, 27.6, 
  8.273, 5.417, 7292.458, 2.2, 167.295, 8.87, 2.5, 18.8, 90.65, 1.3, 73.32, 
  0.673}, {"SLV", "North America", "El Salvador", "2020-05-18", 1413., 75., 
  65., 30., 0., 1.714, 217.847, 11.563, 10.021, 4.625, 0., 0.264, 1.23, "", 
  "", "", "", "", "", "", "", 2458., 55452., 8.549, 0.379, 2202., 0.339, 
  0.03, 33.9, "tests performed", "", "", "", "", "", "", "", "", "", 100., 
  6.486201*^6, 307.811, 27.6, 8.273, 5.417, 7292.458, 2.2, 167.295, 8.87, 
  2.5, 18.8, 90.65, 1.3, 73.32, 0.673}, {"SLV", "North America", 
  "El Salvador", "2020-05-19", 1498., 85., 71.429, 30., 0., 1.429, 230.952, 
  13.105, 11.012, 4.625, 0., 0.22, 1.23, "", "", "", "", "", "", "", "", 
  2497., 57949., 8.934, 0.385, 2287., 0.353, 0.031, 32., "tests performed", 
  "", "", "", "", "", "", "", "", "", 100., 6.486201*^6, 307.811, 27.6, 
  8.273, 5.417, 7292.458, 2.2, 167.295, 8.87, 2.5, 18.8, 90.65, 1.3, 73.32, 
  0.673}, {"SLV", "North America", "El Salvador", "2020-05-20", 1571., 73., 
  76.286, 31., 1., 1.571, 242.206, 11.255, 11.761, 4.779, 0.154, 0.242, 1.22, 
  "", "", "", "", "", "", "", "", 2388., 60337., 9.302, 0.368, 2330., 0.359, 
  0.033, 30.5, "tests performed", "", "", "", "", "", "", "", "", "", 100., 
  6.486201*^6, 307.811, 27.6, 8.273, 5.417, 7292.458, 2.2, 167.295, 8.87, 
  2.5, 18.8, 90.65, 1.3, 73.32, 0.673}, {"SLV", "North America", 
  "El Salvador", "2020-05-21", 1640., 69., 75.429, 33., 2., 1.429, 252.844, 
  10.638, 11.629, 5.088, 0.308, 0.22, 1.22, "", "", "", "", "", "", "", "", 
  2437., 62774., 9.678, 0.376, 2360., 0.364, 0.032, 31.3, "tests performed", 
  "", "", "", "", "", "", "", "", "", 100., 6.486201*^6, 307.811, 27.6, 
  8.273, 5.417, 7292.458, 2.2, 167.295, 8.87, 2.5, 18.8, 90.65, 1.3, 73.32, 
  0.673}, {"SLV", "North America", "El Salvador", "2020-05-22", 1725., 85., 
  73.571, 33., 0., 1.143, 265.949, 13.105, 11.343, 5.088, 0., 0.176, 1.22, 
  "", "", "", "", "", "", "", "", 2562., 65336., 10.073, 0.395, 2402., 0.37, 
  0.031, 32.6, "tests performed", "", "", "", "", "", "", "", "", "", 100., 
  6.486201*^6, 307.811, 27.6, 8.273, 5.417, 7292.458, 2.2, 167.295, 8.87, 
  2.5, 18.8, 90.65, 1.3, 73.32, 0.673}, {"SLV", "North America", 
  "El Salvador", "2020-05-23", 1819., 94., 79.143, 33., 0., 1., 280.442, 
  14.492, 12.202, 5.088, 0., 0.154, 1.21, "", "", "", "", "", "", "", "", 
  2391., 67727., 10.442, 0.369, 2417., 0.373, 0.033, 30.5, "tests performed", 
  "", "", "", "", "", "", "", "", "", 100., 6.486201*^6, 307.811, 27.6, 
  8.273, 5.417, 7292.458, 2.2, 167.295, 8.87, 2.5, 18.8, 90.65, 1.3, 73.32, 
  0.673}, {"SLV", "North America", "El Salvador", "2020-05-24", 1915., 96., 
  82.429, 35., 2., 0.714, 295.242, 14.801, 12.708, 5.396, 0.308, 0.11, 1.21, 
  "", "", "", "", "", "", "", "", 2530., 70257., 10.832, 0.39, 2466., 0.38, 
  0.033, 29.9, "tests performed", "", "", "", "", "", "", "", "", "", 100., 
  6.486201*^6, 307.811, 27.6, 8.273, 5.417, 7292.458, 2.2, 167.295, 8.87, 
  2.5, 18.8, 90.65, 1.3, 73.32, 0.673}, {"SLV", "North America", 
  "El Salvador", "2020-05-25", 1983., 68., 81.429, 35., 0., 0.714, 305.726, 
  10.484, 12.554, 5.396, 0., 0.11, 1.2, "", "", "", "", "", "", "", "", 
  2336., 72593., 11.192, 0.36, 2449., 0.378, 0.033, 30.1, "tests performed", 
  "", "", "", "", "", "", "", "", "", 100., 6.486201*^6, 307.811, 27.6, 
  8.273, 5.417, 7292.458, 2.2, 167.295, 8.87, 2.5, 18.8, 90.65, 1.3, 73.32, 
  0.673}, {"SLV", "North America", "El Salvador", "2020-05-26", 2042., 59., 
  77.714, 36., 1., 0.857, 314.822, 9.096, 11.981, 5.55, 0.154, 0.132, 1.2, 
  "", "", "", "", "", "", "", "", 2229., 74822., 11.536, 0.344, 2410., 0.372, 
  0.032, 31., "tests performed", "", "", "", "", "", "", "", "", "", 100., 
  6.486201*^6, 307.811, 27.6, 8.273, 5.417, 7292.458, 2.2, 167.295, 8.87, 
  2.5, 18.8, 90.65, 1.3, 73.32, 0.673}, {"SLV", "North America", 
  "El Salvador", "2020-05-27", 2109., 67., 76.857, 39., 3., 1.143, 325.152, 
  10.33, 11.849, 6.013, 0.463, 0.176, 1.2, "", "", "", "", "", "", "", "", 
  2532., 77354., 11.926, 0.39, 2431., 0.375, 0.032, 31.6, "tests performed", 
  "", "", "", "", "", "", "", "", "", 100., 6.486201*^6, 307.811, 27.6, 
  8.273, 5.417, 7292.458, 2.2, 167.295, 8.87, 2.5, 18.8, 90.65, 1.3, 73.32, 
  0.673}, {"SLV", "North America", "El Salvador", "2020-05-28", 2194., 85., 
  79.143, 39., 0., 0.857, 338.257, 13.105, 12.202, 6.013, 0., 0.132, 1.2, "", 
  "", "", "", "", "", "", "", 2407., 79761., 12.297, 0.371, 2427., 0.374, 
  0.033, 30.7, "tests performed", "", "", "", "", "", "", "", "", "", 100., 
  6.486201*^6, 307.811, 27.6, 8.273, 5.417, 7292.458, 2.2, 167.295, 8.87, 
  2.5, 18.8, 90.65, 1.3, 73.32, 0.673}, {"SLV", "North America", 
  "El Salvador", "2020-05-29", 2278., 84., 79., 42., 3., 1.286, 351.207, 
  12.951, 12.18, 6.475, 0.463, 0.198, 1.19, "", "", "", "", "", "", "", "", 
  2322., 82083., 12.655, 0.358, 2392., 0.369, 0.033, 30.3, "tests performed", 
  "", "", "", "", "", "", "", "", "", 100., 6.486201*^6, 307.811, 27.6, 
  8.273, 5.417, 7292.458, 2.2, 167.295, 8.87, 2.5, 18.8, 90.65, 1.3, 73.32, 
  0.673}, {"SLV", "North America", "El Salvador", "2020-05-30", 2395., 117., 
  82.286, 46., 4., 1.857, 369.245, 18.038, 12.686, 7.092, 0.617, 0.286, 1.19, 
  "", "", "", "", "", "", "", "", 2386., 84469., 13.023, 0.368, 2392., 0.369, 
  0.034, 29.1, "tests performed", "", "", "", "", "", "", "", "", "", 100., 
  6.486201*^6, 307.811, 27.6, 8.273, 5.417, 7292.458, 2.2, 167.295, 8.87, 
  2.5, 18.8, 90.65, 1.3, 73.32, 0.673}, {"SLV", "North America", 
  "El Salvador", "2020-05-31", 2517., 122., 86., 46., 0., 1.571, 388.055, 
  18.809, 13.259, 7.092, 0., 0.242, 1.19, "", "", "", "", "", "", "", "", 
  2479., 86948., 13.405, 0.382, 2384., 0.368, 0.036, 27.7, "tests performed", 
  "", "", "", "", "", "", "", "", "", 100., 6.486201*^6, 307.811, 27.6, 
  8.273, 5.417, 7292.458, 2.2, 167.295, 8.87, 2.5, 18.8, 90.65, 1.3, 73.32, 
  0.673}, {"SLV", "North America", "El Salvador", "2020-06-01", 2582., 65., 
  85.571, 46., 0., 1.571, 398.076, 10.021, 13.193, 7.092, 0., 0.242, 1.19, 
  "", "", "", "", "", "", "", "", 2435., 89383., 13.78, 0.375, 2399., 0.37, 
  0.036, 28., "tests performed", "", "", "", "", "", "", "", "", "", 100., 
  6.486201*^6, 307.811, 27.6, 8.273, 5.417, 7292.458, 2.2, 167.295, 8.87, 
  2.5, 18.8, 90.65, 1.3, 73.32, 0.673}, {"SLV", "North America", 
  "El Salvador", "2020-06-02", 2653., 71., 87.286, 49., 3., 1.857, 409.022, 
  10.946, 13.457, 7.554, 0.463, 0.286, 1.18, "", "", "", "", "", "", "", "", 
  2375., 91758., 14.147, 0.366, 2419., 0.373, 0.036, 27.7, "tests performed", 
  "", "", "", "", "", "", "", "", "", 96.3, 6.486201*^6, 307.811, 27.6, 
  8.273, 5.417, 7292.458, 2.2, 167.295, 8.87, 2.5, 18.8, 90.65, 1.3, 73.32, 
  0.673}, {"SLV", "North America", "El Salvador", "2020-06-03", 2705., 52., 
  85.143, 51., 2., 1.714, 417.039, 8.017, 13.127, 7.863, 0.308, 0.264, 1.18, 
  "", "", "", "", "", "", "", "", 2531., 94289., 14.537, 0.39, 2419., 0.373, 
  0.035, 28.4, "tests performed", "", "", "", "", "", "", "", "", "", 96.3, 
  6.486201*^6, 307.811, 27.6, 8.273, 5.417, 7292.458, 2.2, 167.295, 8.87, 
  2.5, 18.8, 90.65, 1.3, 73.32, 0.673}, {"SLV", "North America", 
  "El Salvador", "2020-06-04", 2781., 76., 83.857, 52., 1., 1.857, 428.756, 
  11.717, 12.929, 8.017, 0.154, 0.286, 1.18, "", "", "", "", "", "", "", "", 
  2426., 96715., 14.911, 0.374, 2422., 0.373, 0.035, 28.9, "tests performed", 
  "", "", "", "", "", "", "", "", "", 96.3, 6.486201*^6, 307.811, 27.6, 
  8.273, 5.417, 7292.458, 2.2, 167.295, 8.87, 2.5, 18.8, 90.65, 1.3, 73.32, 
  0.673}, {"SLV", "North America", "El Salvador", "2020-06-05", 2849., 68., 
  81.571, 53., 1., 1.571, 439.24, 10.484, 12.576, 8.171, 0.154, 0.242, 1.18, 
  "", "", "", "", "", "", "", "", 2456., 99171., 15.29, 0.379, 2441., 0.376, 
  0.033, 29.9, "tests performed", "", "", "", "", "", "", "", "", "", 96.3, 
  6.486201*^6, 307.811, 27.6, 8.273, 5.417, 7292.458, 2.2, 167.295, 8.87, 
  2.5, 18.8, 90.65, 1.3, 73.32, 0.673}, {"SLV", "North America", 
  "El Salvador", "2020-06-06", 2934., 85., 77., 53., 0., 1., 452.345, 13.105, 
  11.871, 8.171, 0., 0.154, 1.18, "", "", "", "", "", "", "", "", 2488., 
  101659., 15.673, 0.384, 2456., 0.379, 0.031, 31.9, "tests performed", "", 
  "", "", "", "", "", "", "", "", 96.3, 6.486201*^6, 307.811, 27.6, 8.273, 
  5.417, 7292.458, 2.2, 167.295, 8.87, 2.5, 18.8, 90.65, 1.3, 73.32, 0.673}, 
 {"SLV", "North America", "El Salvador", "2020-06-07", 3015., 81., 71.143, 
  53., 0., 1., 464.833, 12.488, 10.968, 8.171, 0., 0.154, 1.18, "", "", "", 
  "", "", "", "", "", 2376., 104035., 16.039, 0.366, 2441., 0.376, 0.029, 
  34.3, "tests performed", "", "", "", "", "", "", "", "", "", 96.3, 
  6.486201*^6, 307.811, 27.6, 8.273, 5.417, 7292.458, 2.2, 167.295, 8.87, 
  2.5, 18.8, 90.65, 1.3, 73.32, 0.673}, {"SLV", "North America", 
  "El Salvador", "2020-06-08", 3104., 89., 74.571, 56., 3., 1.429, 478.554, 
  13.721, 11.497, 8.634, 0.463, 0.22, 1.18, "", "", "", "", "", "", "", "", 
  2350., 106385., 16.402, 0.362, 2429., 0.374, 0.031, 32.6, 
  "tests performed", "", "", "", "", "", "", "", "", "", 96.3, 6.486201*^6, 
  307.811, 27.6, 8.273, 5.417, 7292.458, 2.2, 167.295, 8.87, 2.5, 18.8, 
  90.65, 1.3, 73.32, 0.673}, {"SLV", "North America", "El Salvador", 
  "2020-06-09", 3191., 87., 76.857, 60., 4., 1.571, 491.967, 13.413, 11.849, 
  9.25, 0.617, 0.242, 1.18, "", "", "", "", "", "", "", "", 2382., 108767., 
  16.769, 0.367, 2430., 0.375, 0.032, 31.6, "tests performed", "", "", "", 
  "", "", "", "", "", "", 96.3, 6.486201*^6, 307.811, 27.6, 8.273, 5.417, 
  7292.458, 2.2, 167.295, 8.87, 2.5, 18.8, 90.65, 1.3, 73.32, 0.673}, 
 {"SLV", "North America", "El Salvador", "2020-06-10", 3274., 83., 81.286, 
  64., 4., 1.857, 504.764, 12.796, 12.532, 9.867, 0.617, 0.286, 1.18, "", "", 
  "", "", "", "", "", "", 2371., 111138., 17.135, 0.366, 2407., 0.371, 0.034, 
  29.6, "tests performed", "", "", "", "", "", "", "", "", "", 96.3, 
  6.486201*^6, 307.811, 27.6, 8.273, 5.417, 7292.458, 2.2, 167.295, 8.87, 
  2.5, 18.8, 90.65, 1.3, 73.32, 0.673}, {"SLV", "North America", 
  "El Salvador", "2020-06-11", 3373., 99., 84.571, 68., 4., 2.286, 520.027, 
  15.263, 13.039, 10.484, 0.617, 0.352, 1.18, "", "", "", "", "", "", "", "", 
  2456., 113594., 17.513, 0.379, 2411., 0.372, 0.035, 28.5, 
  "tests performed", "", "", "", "", "", "", "", "", "", 96.3, 6.486201*^6, 
  307.811, 27.6, 8.273, 5.417, 7292.458, 2.2, 167.295, 8.87, 2.5, 18.8, 
  90.65, 1.3, 73.32, 0.673}, {"SLV", "North America", "El Salvador", 
  "2020-06-12", 3481., 108., 90.286, 68., 0., 2.143, 536.678, 16.651, 13.92, 
  10.484, 0., 0.33, 1.18, "", "", "", "", "", "", "", "", 2458., 116052., 
  17.892, 0.379, 2412., 0.372, 0.037, 26.7, "tests performed", "", "", "", 
  "", "", "", "", "", "", 96.3, 6.486201*^6, 307.811, 27.6, 8.273, 5.417, 
  7292.458, 2.2, 167.295, 8.87, 2.5, 18.8, 90.65, 1.3, 73.32, 0.673}, 
 {"SLV", "North America", "El Salvador", "2020-06-13", 3603., 122., 95.571, 
  72., 4., 2.714, 555.487, 18.809, 14.735, 11.1, 0.617, 0.418, 1.18, "", "", 
  "", "", "", "", "", "", 2419., 118471., 18.265, 0.373, 2402., 0.37, 0.04, 
  25.1, "tests performed", "", "", "", "", "", "", "", "", "", 96.3, 
  6.486201*^6, 307.811, 27.6, 8.273, 5.417, 7292.458, 2.2, 167.295, 8.87, 
  2.5, 18.8, 90.65, 1.3, 73.32, 0.673}, {"SLV", "North America", 
  "El Salvador", "2020-06-14", 3720., 117., 100.714, 74., 2., 3., 573.525, 
  18.038, 15.527, 11.409, 0.308, 0.463, 1.18, "", "", "", "", "", "", "", "", 
  2399., 120870., 18.635, 0.37, 2405., 0.371, 0.042, 23.9, "tests performed", 
  "", "", "", "", "", "", "", "", "", 96.3, 6.486201*^6, 307.811, 27.6, 
  8.273, 5.417, 7292.458, 2.2, 167.295, 8.87, 2.5, 18.8, 90.65, 1.3, 73.32, 
  0.673}, {"SLV", "North America", "El Salvador", "2020-06-15", 3826., 106., 
  103.143, 74., 0., 2.571, 589.868, 16.342, 15.902, 11.409, 0., 0.396, 1.19, 
  "", "", "", "", "", "", "", "", 2445., 123315., 19.012, 0.377, 2419., 
  0.373, 0.043, 23.5, "tests performed", "", "", "", "", "", "", "", "", "", 
  96.3, 6.486201*^6, 307.811, 27.6, 8.273, 5.417, 7292.458, 2.2, 167.295, 
  8.87, 2.5, 18.8, 90.65, 1.3, 73.32, 0.673}, 
 {"SLV", "North America", "El Salvador", "2020-06-16", 3941., 115., 107.143, 
  76., 2., 2.286, 607.598, 17.73, 16.519, 11.717, 0.308, 0.352, 1.19, "", "", 
  "", "", "", "", "", "", 2473., 125788., 19.393, 0.381, 2432., 0.375, 0.044, 
  22.7, "tests performed", "", "", "", "", "", "", "", "", "", 90.74, 
  6.486201*^6, 307.811, 27.6, 8.273, 5.417, 7292.458, 2.2, 167.295, 8.87, 
  2.5, 18.8, 90.65, 1.3, 73.32, 0.673}, {"SLV", "North America", 
  "El Salvador", "2020-06-17", 4066., 125., 113.143, 79., 3., 2.143, 626.869, 
  19.272, 17.444, 12.18, 0.463, 0.33, 1.19, "", "", "", "", "", "", "", "", 
  2474., 128262., 19.775, 0.381, 2446., 0.377, 0.046, 21.6, 
  "tests performed", "", "", "", "", "", "", "", "", "", 90.74, 6.486201*^6, 
  307.811, 27.6, 8.273, 5.417, 7292.458, 2.2, 167.295, 8.87, 2.5, 18.8, 
  90.65, 1.3, 73.32, 0.673}, {"SLV", "North America", "El Salvador", 
  "2020-06-18", 4200., 134., 118.143, 82., 3., 2., 647.528, 20.659, 18.214, 
  12.642, 0.463, 0.308, 1.19, "", "", "", "", "", "", "", "", 2419., 130681., 
  20.148, 0.373, 2441., 0.376, 0.048, 20.7, "tests performed", "", "", "", 
  "", "", "", "", "", "", 90.74, 6.486201*^6, 307.811, 27.6, 8.273, 5.417, 
  7292.458, 2.2, 167.295, 8.87, 2.5, 18.8, 90.65, 1.3, 73.32, 0.673}, 
 {"SLV", "North America", "El Salvador", "2020-06-19", 4329., 129., 121.143, 
  86., 4., 2.571, 667.417, 19.888, 18.677, 13.259, 0.617, 0.396, 1.19, "", 
  "", "", "", "", "", "", "", 2426., 133107., 20.522, 0.374, 2436., 0.376, 
  0.05, 20.1, "tests performed", "", "", "", "", "", "", "", "", "", 90.74, 
  6.486201*^6, 307.811, 27.6, 8.273, 5.417, 7292.458, 2.2, 167.295, 8.87, 
  2.5, 18.8, 90.65, 1.3, 73.32, 0.673}, {"SLV", "North America", 
  "El Salvador", "2020-06-20", 4475., 146., 124.571, 93., 7., 3., 689.926, 
  22.509, 19.206, 14.338, 1.079, 0.463, 1.19, "", "", "", "", "", "", "", "", 
  2433., 135540., 20.897, 0.375, 2438., 0.376, 0.051, 19.6, 
  "tests performed", "", "", "", "", "", "", "", "", "", 90.74, 6.486201*^6, 
  307.811, 27.6, 8.273, 5.417, 7292.458, 2.2, 167.295, 8.87, 2.5, 18.8, 
  90.65, 1.3, 73.32, 0.673}, {"SLV", "North America", "El Salvador", 
  "2020-06-21", 4626., 151., 129.429, 98., 5., 3.429, 713.206, 23.28, 19.954, 
  15.109, 0.771, 0.529, 1.19, "", "", "", "", "", "", "", "", 2457., 137997., 
  21.275, 0.379, 2447., 0.377, 0.053, 18.9, "tests performed", "", "", "", 
  "", "", "", "", "", "", 90.74, 6.486201*^6, 307.811, 27.6, 8.273, 5.417, 
  7292.458, 2.2, 167.295, 8.87, 2.5, 18.8, 90.65, 1.3, 73.32, 0.673}, 
 {"SLV", "North America", "El Salvador", "2020-06-22", 4808., 182., 140.286, 
  107., 9., 4.714, 741.266, 28.06, 21.628, 16.497, 1.388, 0.727, 1.19, "", 
  "", "", "", "", "", "", "", 2455., 140452., 21.654, 0.378, 2448., 0.377, 
  0.057, 17.5, "tests performed", "", "", "", "", "", "", "", "", "", 90.74, 
  6.486201*^6, 307.811, 27.6, 8.273, 5.417, 7292.458, 2.2, 167.295, 8.87, 
  2.5, 18.8, 90.65, 1.3, 73.32, 0.673}, {"SLV", "North America", 
  "El Salvador", "2020-06-23", 4973., 165., 147.429, 113., 6., 5.286, 
  766.705, 25.439, 22.73, 17.422, 0.925, 0.815, 1.18, "", "", "", "", "", "", 
  "", "", 2430., 142882., 22.029, 0.375, 2442., 0.376, 0.06, 16.6, 
  "tests performed", "", "", "", "", "", "", "", "", "", 90.74, 6.486201*^6, 
  307.811, 27.6, 8.273, 5.417, 7292.458, 2.2, 167.295, 8.87, 2.5, 18.8, 
  90.65, 1.3, 73.32, 0.673}, {"SLV", "North America", "El Salvador", 
  "2020-06-24", 5150., 177., 154.857, 119., 6., 5.714, 793.993, 27.289, 
  23.875, 18.347, 0.925, 0.881, 1.18, "", "", "", "", "", "", "", "", 2481., 
  145363., 22.411, 0.383, 2443., 0.377, 0.063, 15.8, "tests performed", "", 
  "", "", "", "", "", "", "", "", 90.74, 6.486201*^6, 307.811, 27.6, 8.273, 
  5.417, 7292.458, 2.2, 167.295, 8.87, 2.5, 18.8, 90.65, 1.3, 73.32, 0.673}, 
 {"SLV", "North America", "El Salvador", "2020-06-25", 5336., 186., 162.286, 
  126., 7., 6.286, 822.67, 28.676, 25.02, 19.426, 1.079, 0.969, 1.18, "", "", 
  "", "", "", "", "", "", 2477., 147840., 22.793, 0.382, 2451., 0.378, 0.066, 
  15.1, "tests performed", "", "", "", "", "", "", "", "", "", 90.74, 
  6.486201*^6, 307.811, 27.6, 8.273, 5.417, 7292.458, 2.2, 167.295, 8.87, 
  2.5, 18.8, 90.65, 1.3, 73.32, 0.673}, {"SLV", "North America", 
  "El Salvador", "2020-06-26", 5517., 181., 169.714, 133., 7., 6.714, 
  850.575, 27.905, 26.165, 20.505, 1.079, 1.035, 1.18, "", "", "", "", "", 
  "", "", "", 2572., 150412., 23.19, 0.397, 2472., 0.381, 0.069, 14.6, 
  "tests performed", "", "", "", "", "", "", "", "", "", 90.74, 6.486201*^6, 
  307.811, 27.6, 8.273, 5.417, 7292.458, 2.2, 167.295, 8.87, 2.5, 18.8, 
  90.65, 1.3, 73.32, 0.673}, {"SLV", "North America", "El Salvador", 
  "2020-06-27", 5727., 210., 178.857, 143., 10., 7.143, 882.951, 32.376, 
  27.575, 22.047, 1.542, 1.101, 1.18, "", "", "", "", "", "", "", "", 2498., 
  152910., 23.575, 0.385, 2481., 0.383, 0.072, 13.9, "tests performed", "", 
  "", "", "", "", "", "", "", "", 90.74, 6.486201*^6, 307.811, 27.6, 8.273, 
  5.417, 7292.458, 2.2, 167.295, 8.87, 2.5, 18.8, 90.65, 1.3, 73.32, 0.673}, 
 {"SLV", "North America", "El Salvador", "2020-06-28", 5934., 207., 186.857, 
  152., 9., 7.714, 914.865, 31.914, 28.808, 23.434, 1.388, 1.189, 1.18, "", 
  "", "", "", "", "", "", "", 2417., 155327., 23.947, 0.373, 2476., 0.382, 
  0.075, 13.3, "tests performed", "", "", "", "", "", "", "", "", "", 90.74, 
  6.486201*^6, 307.811, 27.6, 8.273, 5.417, 7292.458, 2.2, 167.295, 8.87, 
  2.5, 18.8, 90.65, 1.3, 73.32, 0.673}, {"SLV", "North America", 
  "El Salvador", "2020-06-29", 6173., 239., 195., 164., 12., 8.143, 951.713, 
  36.847, 30.064, 25.284, 1.85, 1.255, 1.18, "", "", "", "", "", "", "", "", 
  2495., 157822., 24.332, 0.385, 2481., 0.383, 0.079, 12.7, 
  "tests performed", "", "", "", "", "", "", "", "", "", 90.74, 6.486201*^6, 
  307.811, 27.6, 8.273, 5.417, 7292.458, 2.2, 167.295, 8.87, 2.5, 18.8, 
  90.65, 1.3, 73.32, 0.673}, {"SLV", "North America", "El Salvador", 
  "2020-06-30", 6438., 265., 209.286, 174., 10., 8.714, 992.569, 40.856, 
  32.266, 26.826, 1.542, 1.344, 1.17, "", "", "", "", "", "", "", "", 2450., 
  160272., 24.71, 0.378, 2484., 0.383, 0.084, 11.9, "tests performed", "", 
  "", "", "", "", "", "", "", "", 89.81, 6.486201*^6, 307.811, 27.6, 8.273, 
  5.417, 7292.458, 2.2, 167.295, 8.87, 2.5, 18.8, 90.65, 1.3, 73.32, 0.673}, 
 {"SLV", "North America", "El Salvador", "2020-07-01", 6736., 298., 226.571, 
  182., 8., 9., 1038.512, 45.944, 34.931, 28.06, 1.233, 1.388, 1.17, "", "", 
  "", "", "", "", "", "", 2423., 162695., 25.083, 0.374, 2476., 0.382, 0.092, 
  10.9, "tests performed", "", "", "", "", "", "", "", "", "", 89.81, 
  6.486201*^6, 307.811, 27.6, 8.273, 5.417, 7292.458, 2.2, 167.295, 8.87, 
  2.5, 18.8, 90.65, 1.3, 73.32, 0.673}, {"SLV", "North America", 
  "El Salvador", "2020-07-02", 7000., 264., 237.714, 191., 9., 9.286, 
  1079.214, 40.702, 36.649, 29.447, 1.388, 1.432, 1.17, "", "", "", "", "", 
  "", "", "", 2433., 165128., 25.458, 0.375, 2470., 0.381, 0.096, 10.4, 
  "tests performed", "", "", "", "", "", "", "", "", "", 89.81, 6.486201*^6, 
  307.811, 27.6, 8.273, 5.417, 7292.458, 2.2, 167.295, 8.87, 2.5, 18.8, 
  90.65, 1.3, 73.32, 0.673}, {"SLV", "North America", "El Salvador", 
  "2020-07-03", 7267., 267., 250., 202., 11., 9.857, 1120.378, 41.164, 
  38.543, 31.143, 1.696, 1.52, 1.16, "", "", "", "", "", "", "", "", 2438., 
  167566., 25.834, 0.376, 2451., 0.378, 0.102, 9.8, "tests performed", "", 
  "", "", "", "", "", "", "", "", 89.81, 6.486201*^6, 307.811, 27.6, 8.273, 
  5.417, 7292.458, 2.2, 167.295, 8.87, 2.5, 18.8, 90.65, 1.3, 73.32, 0.673}, 
 {"SLV", "North America", "El Salvador", "2020-07-04", 7507., 240., 254.286, 
  210., 8., 9.571, 1157.38, 37.002, 39.204, 32.376, 1.233, 1.476, 1.16, "", 
  "", "", "", "", "", "", "", 2475., 170041., 26.216, 0.382, 2447., 0.377, 
  0.104, 9.6, "tests performed", "", "", "", "", "", "", "", "", "", 89.81, 
  6.486201*^6, 307.811, 27.6, 8.273, 5.417, 7292.458, 2.2, 167.295, 8.87, 
  2.5, 18.8, 90.65, 1.3, 73.32, 0.673}, {"SLV", "North America", 
  "El Salvador", "2020-07-05", 7777., 270., 263.286, 217., 7., 9.286, 
  1199.007, 41.627, 40.592, 33.456, 1.079, 1.432, 1.15, "", "", "", "", "", 
  "", "", "", 2436., 172477., 26.591, 0.376, 2450., 0.378, 0.107, 9.3, 
  "tests performed", "", "", "", "", "", "", "", "", "", 89.81, 6.486201*^6, 
  307.811, 27.6, 8.273, 5.417, 7292.458, 2.2, 167.295, 8.87, 2.5, 18.8, 
  90.65, 1.3, 73.32, 0.673}, {"SLV", "North America", "El Salvador", 
  "2020-07-06", 8027., 250., 264.857, 223., 6., 8.429, 1237.55, 38.543, 
  40.834, 34.381, 0.925, 1.299, 1.15, "", "", "", "", "", "", "", "", 2496., 
  174973., 26.976, 0.385, 2450., 0.378, 0.108, 9.3, "tests performed", "", 
  "", "", "", "", "", "", "", "", 89.81, 6.486201*^6, 307.811, 27.6, 8.273, 
  5.417, 7292.458, 2.2, 167.295, 8.87, 2.5, 18.8, 90.65, 1.3, 73.32, 0.673}, 
 {"SLV", "North America", "El Salvador", "2020-07-07", 8307., 280., 267., 
  229., 6., 7.857, 1280.719, 43.169, 41.164, 35.306, 0.925, 1.211, 1.15, "", 
  "", "", "", "", "", "", "", 2499., 177472., 27.361, 0.385, 2457., 0.379, 
  0.109, 9.2, "tests performed", "", "", "", "", "", "", "", "", "", 89.81, 
  6.486201*^6, 307.811, 27.6, 8.273, 5.417, 7292.458, 2.2, 167.295, 8.87, 
  2.5, 18.8, 90.65, 1.3, 73.32, 0.673}, {"SLV", "North America", 
  "El Salvador", "2020-07-08", 8566., 259., 261.429, 235., 6., 7.571, 
  1320.65, 39.931, 40.305, 36.231, 0.925, 1.167, 1.14, "", "", "", "", "", 
  "", "", "", 2470., 179942., 27.742, 0.381, 2464., 0.38, 0.106, 9.4, 
  "tests performed", "", "", "", "", "", "", "", "", "", 89.81, 6.486201*^6, 
  307.811, 27.6, 8.273, 5.417, 7292.458, 2.2, 167.295, 8.87, 2.5, 18.8, 
  90.65, 1.3, 73.32, 0.673}, {"SLV", "North America", "El Salvador", 
  "2020-07-09", 8844., 278., 263.429, 243., 8., 7.429, 1363.51, 42.86, 
  40.614, 37.464, 1.233, 1.145, 1.14, "", "", "", "", "", "", "", "", 2485., 
  182427., 28.125, 0.383, 2471., 0.381, 0.107, 9.4, "tests performed", "", 
  "", "", "", "", "", "", "", "", 89.81, 6.486201*^6, 307.811, 27.6, 8.273, 
  5.417, 7292.458, 2.2, 167.295, 8.87, 2.5, 18.8, 90.65, 1.3, 73.32, 0.673}, 
 {"SLV", "North America", "El Salvador", "2020-07-10", 9142., 298., 267.857, 
  249., 6., 6.714, 1409.454, 45.944, 41.296, 38.389, 0.925, 1.035, 1.14, "", 
  "", "", "", "", "", "", "", 2430., 184857., 28.5, 0.375, 2470., 0.381, 
  0.108, 9.2, "tests performed", "", "", "", "", "", "", "", "", "", 89.81, 
  6.486201*^6, 307.811, 27.6, 8.273, 5.417, 7292.458, 2.2, 167.295, 8.87, 
  2.5, 18.8, 90.65, 1.3, 73.32, 0.673}, {"SLV", "North America", 
  "El Salvador", "2020-07-11", 9391., 249., 269.143, 254., 5., 6.286, 
  1447.843, 38.389, 41.495, 39.16, 0.771, 0.969, 1.13, "", "", "", "", "", 
  "", "", "", 2460., 187317., 28.879, 0.379, 2468., 0.381, 0.109, 9.2, 
  "tests performed", "", "", "", "", "", "", "", "", "", 89.81, 6.486201*^6, 
  307.811, 27.6, 8.273, 5.417, 7292.458, 2.2, 167.295, 8.87, 2.5, 18.8, 
  90.65, 1.3, 73.32, 0.673}, {"SLV", "North America", "El Salvador", 
  "2020-07-12", 9674., 283., 271., 260., 6., 6.143, 1491.474, 43.631, 41.781, 
  40.085, 0.925, 0.947, 1.13, "", "", "", "", "", "", "", "", 2449., 189766., 
  29.257, 0.378, 2470., 0.381, 0.11, 9.1, "tests performed", "", "", "", "", 
  "", "", "", "", "", 89.81, 6.486201*^6, 307.811, 27.6, 8.273, 5.417, 
  7292.458, 2.2, 167.295, 8.87, 2.5, 18.8, 90.65, 1.3, 73.32, 0.673}, 
 {"SLV", "North America", "El Salvador", "2020-07-13", 9978., 304., 278.714, 
  267., 7., 6.286, 1538.343, 46.869, 42.97, 41.164, 1.079, 0.969, 1.13, "", 
  "", "", "", "", "", "", "", 2496., 192262., 29.642, 0.385, 2470., 0.381, 
  0.113, 8.9, "tests performed", "", "", "", "", "", "", "", "", "", 89.81, 
  6.486201*^6, 307.811, 27.6, 8.273, 5.417, 7292.458, 2.2, 167.295, 8.87, 
  2.5, 18.8, 90.65, 1.3, 73.32, 0.673}, {"SLV", "North America", 
  "El Salvador", "2020-07-14", 10303., 325., 285.143, 278., 11., 7., 
  1588.449, 50.106, 43.961, 42.86, 1.696, 1.079, 1.12, "", "", "", "", "", 
  "", "", "", 2486., 194748., 30.025, 0.383, 2468., 0.381, 0.116, 8.7, 
  "tests performed", "", "", "", "", "", "", "", "", "", 89.81, 6.486201*^6, 
  307.811, 27.6, 8.273, 5.417, 7292.458, 2.2, 167.295, 8.87, 2.5, 18.8, 
  90.65, 1.3, 73.32, 0.673}, {"SLV", "North America", "El Salvador", 
  "2020-07-15", 10645., 342., 297., 286., 8., 7.286, 1641.176, 52.727, 45.79, 
  44.094, 1.233, 1.123, 1.12, "", "", "", "", "", "", "", "", 2489., 197237., 
  30.409, 0.384, 2471., 0.381, 0.12, 8.3, "tests performed", "", "", "", "", 
  "", "", "", "", "", 89.81, 6.486201*^6, 307.811, 27.6, 8.273, 5.417, 
  7292.458, 2.2, 167.295, 8.87, 2.5, 18.8, 90.65, 1.3, 73.32, 0.673}, 
 {"SLV", "North America", "El Salvador", "2020-07-16", 10957., 312., 301.857, 
  298., 12., 7.857, 1689.279, 48.102, 46.538, 45.944, 1.85, 1.211, 1.12, "", 
  "", "", "", "", "", "", "", 2483., 199720., 30.792, 0.383, 2470., 0.381, 
  0.122, 8.2, "tests performed", "", "", "", "", "", "", "", "", "", 89.81, 
  6.486201*^6, 307.811, 27.6, 8.273, 5.417, 7292.458, 2.2, 167.295, 8.87, 
  2.5, 18.8, 90.65, 1.3, 73.32, 0.673}, {"SLV", "North America", 
  "El Salvador", "2020-07-17", 11207., 250., 295., 309., 11., 8.571, 
  1727.822, 38.543, 45.481, 47.64, 1.696, 1.321, 1.11, "", "", "", "", "", 
  "", "", "", 2415., 202135., 31.164, 0.372, 2468., 0.381, 0.12, 8.4, 
  "tests performed", "", "", "", "", "", "", "", "", "", 89.81, 6.486201*^6, 
  307.811, 27.6, 8.273, 5.417, 7292.458, 2.2, 167.295, 8.87, 2.5, 18.8, 
  90.65, 1.3, 73.32, 0.673}, {"SLV", "North America", "El Salvador", 
  "2020-07-18", 11508., 301., 302.429, 324., 15., 10., 1774.228, 46.406, 
  46.626, 49.952, 2.313, 1.542, 1.11, "", "", "", "", "", "", "", "", 2422., 
  204557., 31.537, 0.373, 2463., 0.38, 0.123, 8.1, "tests performed", "", "", 
  "", "", "", "", "", "", "", 89.81, 6.486201*^6, 307.811, 27.6, 8.273, 
  5.417, 7292.458, 2.2, 167.295, 8.87, 2.5, 18.8, 90.65, 1.3, 73.32, 0.673}, 
 {"SLV", "North America", "El Salvador", "2020-07-19", 11846., 338., 310.286, 
  335., 11., 10.714, 1826.339, 52.111, 47.838, 51.648, 1.696, 1.652, 1.1, "", 
  "", "", "", "", "", "", "", 2450., 207007., 31.915, 0.378, 2463., 0.38, 
  0.126, 7.9, "tests performed", "", "", "", "", "", "", "", "", "", 89.81, 
  6.486201*^6, 307.811, 27.6, 8.273, 5.417, 7292.458, 2.2, 167.295, 8.87, 
  2.5, 18.8, 90.65, 1.3, 73.32, 0.673}, {"SLV", "North America", 
  "El Salvador", "2020-07-20", 12207., 361., 318.429, 344., 9., 11., 
  1881.995, 55.657, 49.093, 53.036, 1.388, 1.696, 1.1, "", "", "", "", "", 
  "", "", "", 2547., 209554., 32.308, 0.393, 2470., 0.381, 0.129, 7.8, 
  "tests performed", "", "", "", "", "", "", "", "", "", 89.81, 6.486201*^6, 
  307.811, 27.6, 8.273, 5.417, 7292.458, 2.2, 167.295, 8.87, 2.5, 18.8, 
  90.65, 1.3, 73.32, 0.673}, {"SLV", "North America", "El Salvador", 
  "2020-07-21", 12582., 375., 325.571, 352., 8., 10.571, 1939.81, 57.815, 
  50.194, 54.269, 1.233, 1.63, 1.1, "", "", "", "", "", "", "", "", 2473., 
  212027., 32.689, 0.381, 2468., 0.381, 0.132, 7.6, "tests performed", "", 
  "", "", "", "", "", "", "", "", 89.81, 6.486201*^6, 307.811, 27.6, 8.273, 
  5.417, 7292.458, 2.2, 167.295, 8.87, 2.5, 18.8, 90.65, 1.3, 73.32, 0.673}, 
 {"SLV", "North America", "El Salvador", "2020-07-22", 12975., 393., 332.857, 
  363., 11., 11., 2000.401, 60.59, 51.318, 55.965, 1.696, 1.696, 1.09, "", 
  "", "", "", "", "", "", "", 2475., 214502., 33.071, 0.382, 2466., 0.38, 
  0.135, 7.4, "tests performed", "", "", "", "", "", "", "", "", "", 89.81, 
  6.486201*^6, 307.811, 27.6, 8.273, 5.417, 7292.458, 2.2, 167.295, 8.87, 
  2.5, 18.8, 90.65, 1.3, 73.32, 0.673}, {"SLV", "North America", 
  "El Salvador", "2020-07-23", 13377., 402., 345.714, 372., 9., 10.571, 
  2062.378, 61.978, 53.3, 57.353, 1.388, 1.63, 1.09, "", "", "", "", "", "", 
  "", "", 2429., 216931., 33.445, 0.374, 2459., 0.379, 0.141, 7.1, 
  "tests performed", "", "", "", "", "", "", "", "", "", 89.81, 6.486201*^6, 
  307.811, 27.6, 8.273, 5.417, 7292.458, 2.2, 167.295, 8.87, 2.5, 18.8, 
  90.65, 1.3, 73.32, 0.673}, {"SLV", "North America", "El Salvador", 
  "2020-07-24", 13792., 415., 369.286, 379., 7., 10., 2126.36, 63.982, 
  56.934, 58.432, 1.079, 1.542, 1.09, "", "", "", "", "", "", "", "", 2442., 
  219373., 33.821, 0.376, 2463., 0.38, 0.15, 6.7, "tests performed", "", "", 
  "", "", "", "", "", "", "", 89.81, 6.486201*^6, 307.811, 27.6, 8.273, 
  5.417, 7292.458, 2.2, 167.295, 8.87, 2.5, 18.8, 90.65, 1.3, 73.32, 0.673}, 
 {"SLV", "North America", "El Salvador", "2020-07-25", 14221., 429., 387.571, 
  390., 11., 9.429, 2192.501, 66.14, 59.753, 60.128, 1.696, 1.454, 1.08, "", 
  "", "", "", "", "", "", "", 2456., 221829., 34.2, 0.379, 2467., 0.38, 
  0.157, 6.4, "tests performed", "", "", "", "", "", "", "", "", "", 89.81, 
  6.486201*^6, 307.811, 27.6, 8.273, 5.417, 7292.458, 2.2, 167.295, 8.87, 
  2.5, 18.8, 90.65, 1.3, 73.32, 0.673}, {"SLV", "North America", 
  "El Salvador", "2020-07-26", 14630., 409., 397.714, 400., 10., 9.286, 
  2255.558, 63.057, 61.317, 61.669, 1.542, 1.432, 1.07, "", "", "", "", "", 
  "", "", "", 2468., 224297., 34.581, 0.381, 2470., 0.381, 0.161, 6.2, 
  "tests performed", "", "", "", "", "", "", "", "", "", 89.81, 6.486201*^6, 
  307.811, 27.6, 8.273, 5.417, 7292.458, 2.2, 167.295, 8.87, 2.5, 18.8, 
  90.65, 1.3, 73.32, 0.673}, {"SLV", "North America", "El Salvador", 
  "2020-07-27", 15035., 405., 404., 408., 8., 9.143, 2317.998, 62.44, 62.286, 
  62.903, 1.233, 1.41, 1.07, "", "", "", "", "", "", "", "", 2498., 226795., 
  34.966, 0.385, 2463., 0.38, 0.164, 6.1, "tests performed", "", "", "", "", 
  "", "", "", "", "", 89.81, 6.486201*^6, 307.811, 27.6, 8.273, 5.417, 
  7292.458, 2.2, 167.295, 8.87, 2.5, 18.8, 90.65, 1.3, 73.32, 0.673}, 
 {"SLV", "North America", "El Salvador", "2020-07-28", 15446., 411., 409.143, 
  417., 9., 9.286, 2381.363, 63.365, 63.079, 64.29, 1.388, 1.432, 1.07, "", 
  "", "", "", "", "", "", "", 2402., 229197., 35.336, 0.37, 2453., 0.378, 
  0.167, 6., "tests performed", "", "", "", "", "", "", "", "", "", 89.81, 
  6.486201*^6, 307.811, 27.6, 8.273, 5.417, 7292.458, 2.2, 167.295, 8.87, 
  2.5, 18.8, 90.65, 1.3, 73.32, 0.673}, {"SLV", "North America", 
  "El Salvador", "2020-07-29", 15841., 395., 409.429, 430., 13., 9.571, 
  2442.262, 60.899, 63.123, 66.295, 2.004, 1.476, 1.06, "", "", "", "", "", 
  "", "", "", 2415., 231612., 35.708, 0.372, 2444., 0.377, 0.168, 6., 
  "tests performed", "", "", "", "", "", "", "", "", "", 89.81, 6.486201*^6, 
  307.811, 27.6, 8.273, 5.417, 7292.458, 2.2, 167.295, 8.87, 2.5, 18.8, 
  90.65, 1.3, 73.32, 0.673}, {"SLV", "North America", "El Salvador", 
  "2020-07-30", 16230., 389., 407.571, 439., 9., 9.571, 2502.235, 59.973, 
  62.837, 67.682, 1.388, 1.476, 1.05, "", "", "", "", "", "", "", "", 2416., 
  234028., 36.081, 0.372, 2442., 0.376, 0.167, 6., "tests performed", "", "", 
  "", "", "", "", "", "", "", 89.81, 6.486201*^6, 307.811, 27.6, 8.273, 
  5.417, 7292.458, 2.2, 167.295, 8.87, 2.5, 18.8, 90.65, 1.3, 73.32, 0.673}, 
 {"SLV", "North America", "El Salvador", "2020-07-31", 16632., 402., 405.714, 
  448., 9., 9.857, 2564.213, 61.978, 62.55, 69.07, 1.388, 1.52, 1.05, "", "", 
  "", "", "", "", "", "", 2442., 236470., 36.457, 0.376, 2442., 0.376, 0.166, 
  6., "tests performed", "", "", "", "", "", "", "", "", "", 89.81, 
  6.486201*^6, 307.811, 27.6, 8.273, 5.417, 7292.458, 2.2, 167.295, 8.87, 
  2.5, 18.8, 90.65, 1.3, 73.32, 0.673}, {"SLV", "North America", 
  "El Salvador", "2020-08-01", 17050., 418., 404.143, 459., 11., 9.857, 
  2628.657, 64.445, 62.308, 70.766, 1.696, 1.52, 1.04, "", "", "", "", "", 
  "", "", "", 2483., 238953., 36.84, 0.383, 2446., 0.377, 0.165, 6.1, 
  "tests performed", "", "", "", "", "", "", "", "", "", 89.81, 6.486201*^6, 
  307.811, 27.6, 8.273, 5.417, 7292.458, 2.2, 167.295, 8.87, 2.5, 18.8, 
  90.65, 1.3, 73.32, 0.673}, {"SLV", "North America", "El Salvador", 
  "2020-08-02", 17448., 398., 402.571, 467., 8., 9.571, 2690.018, 61.361, 
  62.066, 71.999, 1.233, 1.476, 1.04, "", "", "", "", "", "", "", "", 2460., 
  241413., 37.219, 0.379, 2445., 0.377, 0.165, 6.1, "tests performed", "", 
  "", "", "", "", "", "", "", "", 89.81, 6.486201*^6, 307.811, 27.6, 8.273, 
  5.417, 7292.458, 2.2, 167.295, 8.87, 2.5, 18.8, 90.65, 1.3, 73.32, 0.673}, 
 {"SLV", "North America", "El Salvador", "2020-08-03", 17843., 395., 401.143, 
  477., 10., 9.857, 2750.917, 60.899, 61.846, 73.541, 1.542, 1.52, 1.03, "", 
  "", "", "", "", "", "", "", 2489., 243902., 37.603, 0.384, 2444., 0.377, 
  0.164, 6.1, "tests performed", "", "", "", "", "", "", "", "", "", 89.81, 
  6.486201*^6, 307.811, 27.6, 8.273, 5.417, 7292.458, 2.2, 167.295, 8.87, 
  2.5, 18.8, 90.65, 1.3, 73.32, 0.673}, {"SLV", "North America", 
  "El Salvador", "2020-08-04", 18262., 419., 402.286, 486., 9., 9.857, 
  2815.516, 64.599, 62.022, 74.928, 1.388, 1.52, 1.03, "", "", "", "", "", 
  "", "", "", 2480., 246382., 37.986, 0.382, 2455., 0.378, 0.164, 6.1, 
  "tests performed", "", "", "", "", "", "", "", "", "", 89.81, 6.486201*^6, 
  307.811, 27.6, 8.273, 5.417, 7292.458, 2.2, 167.295, 8.87, 2.5, 18.8, 
  90.65, 1.3, 73.32, 0.673}, {"SLV", "North America", "El Salvador", 
  "2020-08-05", 18701., 439., 408.571, 498., 12., 9.714, 2883.198, 67.682, 
  62.991, 76.778, 1.85, 1.498, 1.02, "", "", "", "", "", "", "", "", 2441., 
  248823., 38.362, 0.376, 2459., 0.379, 0.166, 6., "tests performed", "", "", 
  "", "", "", "", "", "", "", 89.81, 6.486201*^6, 307.811, 27.6, 8.273, 
  5.417, 7292.458, 2.2, 167.295, 8.87, 2.5, 18.8, 90.65, 1.3, 73.32, 0.673}, 
 {"SLV", "North America", "El Salvador", "2020-08-06", 19126., 425., 413.714, 
  513., 15., 10.571, 2948.721, 65.524, 63.784, 79.091, 2.313, 1.63, 1.02, "", 
  "", "", "", "", "", "", "", 2464., 251287., 38.742, 0.38, 2466., 0.38, 
  0.168, 6., "tests performed", "", "", "", "", "", "", "", "", "", 89.81, 
  6.486201*^6, 307.811, 27.6, 8.273, 5.417, 7292.458, 2.2, 167.295, 8.87, 
  2.5, 18.8, 90.65, 1.3, 73.32, 0.673}, {"SLV", "North America", 
  "El Salvador", "2020-08-07", 19544., 418., 416., 520., 7., 10.286, 
  3013.166, 64.445, 64.136, 80.17, 1.079, 1.586, 1.01, "", "", "", "", "", 
  "", "", "", 2471., 253758., 39.123, 0.381, 2470., 0.381, 0.168, 5.9, 
  "tests performed", "", "", "", "", "", "", "", "", "", 89.81, 6.486201*^6, 
  307.811, 27.6, 8.273, 5.417, 7292.458, 2.2, 167.295, 8.87, 2.5, 18.8, 
  90.65, 1.3, 73.32, 0.673}, {"SLV", "North America", "El Salvador", 
  "2020-08-08", 19978., 434., 418.286, 536., 16., 11., 3080.077, 66.911, 
  64.489, 82.637, 2.467, 1.696, 1.01, "", "", "", "", "", "", "", "", 2483., 
  256241., 39.506, 0.383, 2470., 0.381, 0.169, 5.9, "tests performed", "", 
  "", "", "", "", "", "", "", "", 89.81, 6.486201*^6, 307.811, 27.6, 8.273, 
  5.417, 7292.458, 2.2, 167.295, 8.87, 2.5, 18.8, 90.65, 1.3, 73.32, 0.673}, 
 {"SLV", "North America", "El Salvador", "2020-08-09", 20423., 445., 425., 
  549., 13., 11.714, 3148.684, 68.607, 65.524, 84.641, 2.004, 1.806, 1., "", 
  "", "", "", "", "", "", "", 2457., 258698., 39.884, 0.379, 2469., 0.381, 
  0.172, 5.8, "tests performed", "", "", "", "", "", "", "", "", "", 89.81, 
  6.486201*^6, 307.811, 27.6, 8.273, 5.417, 7292.458, 2.2, 167.295, 8.87, 
  2.5, 18.8, 90.65, 1.3, 73.32, 0.673}, {"SLV", "North America", 
  "El Salvador", "2020-08-10", 20872., 449., 432.714, 563., 14., 12.286, 
  3217.908, 69.224, 66.713, 86.8, 2.158, 1.894, 0.99, "", "", "", "", "", "", 
  "", "", 2492., 261190., 40.269, 0.384, 2470., 0.381, 0.175, 5.7, 
  "tests performed", "", "", "", "", "", "", "", "", "", 89.81, 6.486201*^6, 
  307.811, 27.6, 8.273, 5.417, 7292.458, 2.2, 167.295, 8.87, 2.5, 18.8, 
  90.65, 1.3, 73.32, 0.673}, {"SLV", "North America", "El Salvador", 
  "2020-08-11", 21269., 397., 429.571, 570., 7., 12., 3279.115, 61.207, 
  66.229, 87.879, 1.079, 1.85, 0.99, "", "", "", "", "", "", "", "", 2460., 
  263650., 40.648, 0.379, 2467., 0.38, 0.174, 5.7, "tests performed", "", "", 
  "", "", "", "", "", "", "", 89.81, 6.486201*^6, 307.811, 27.6, 8.273, 
  5.417, 7292.458, 2.2, 167.295, 8.87, 2.5, 18.8, 90.65, 1.3, 73.32, 0.673}, 
 {"SLV", "North America", "El Salvador", "2020-08-12", 21644., 375., 420.429, 
  577., 7., 11.286, 3336.93, 57.815, 64.819, 88.958, 1.079, 1.74, 0.98, "", 
  "", "", "", "", "", "", "", 2518., 266168., 41.036, 0.388, 2478., 0.382, 
  0.17, 5.9, "tests performed", "", "", "", "", "", "", "", "", "", 89.81, 
  6.486201*^6, 307.811, 27.6, 8.273, 5.417, 7292.458, 2.2, 167.295, 8.87, 
  2.5, 18.8, 90.65, 1.3, 73.32, 0.673}, {"SLV", "North America", 
  "El Salvador", "2020-08-13", 21993., 349., 409.571, 584., 7., 10.143, 
  3390.737, 53.807, 63.145, 90.037, 1.079, 1.564, 0.98, "", "", "", "", "", 
  "", "", "", 2452., 268620., 41.414, 0.378, 2476., 0.382, 0.165, 6., 
  "tests performed", "", "", "", "", "", "", "", "", "", 89.81, 6.486201*^6, 
  307.811, 27.6, 8.273, 5.417, 7292.458, 2.2, 167.295, 8.87, 2.5, 18.8, 
  90.65, 1.3, 73.32, 0.673}, {"SLV", "North America", "El Salvador", 
  "2020-08-14", 22314., 321., 395.714, 595., 11., 10.714, 3440.226, 49.49, 
  61.009, 91.733, 1.696, 1.652, 0.97, "", "", "", "", "", "", "", "", 2484., 
  271104., 41.797, 0.383, 2478., 0.382, 0.16, 6.3, "tests performed", "", "", 
  "", "", "", "", "", "", "", 89.81, 6.486201*^6, 307.811, 27.6, 8.273, 
  5.417, 7292.458, 2.2, 167.295, 8.87, 2.5, 18.8, 90.65, 1.3, 73.32, 0.673}, 
 {"SLV", "North America", "El Salvador", "2020-08-15", 22619., 305., 377.286, 
  603., 8., 9.571, 3487.249, 47.023, 58.167, 92.967, 1.233, 1.476, 0.96, "", 
  "", "", "", "", "", "", "", 2452., 273556., 42.175, 0.378, 2474., 0.381, 
  0.153, 6.6, "tests performed", "", "", "", "", "", "", "", "", "", 89.81, 
  6.486201*^6, 307.811, 27.6, 8.273, 5.417, 7292.458, 2.2, 167.295, 8.87, 
  2.5, 18.8, 90.65, 1.3, 73.32, 0.673}, {"SLV", "North America", 
  "El Salvador", "2020-08-16", 22912., 293., 355.571, 612., 9., 9., 3532.422, 
  45.173, 54.82, 94.354, 1.388, 1.388, 0.96, "", "", "", "", "", "", "", "", 
  2498., 276054., 42.56, 0.385, 2479., 0.382, 0.143, 7., "tests performed", 
  "", "", "", "", "", "", "", "", "", 89.81, 6.486201*^6, 307.811, 27.6, 
  8.273, 5.417, 7292.458, 2.2, 167.295, 8.87, 2.5, 18.8, 90.65, 1.3, 73.32, 
  0.673}, {"SLV", "North America", "El Salvador", "2020-08-17", 23193., 281., 
  331.571, 618., 6., 7.857, 3575.745, 43.323, 51.12, 95.279, 0.925, 1.211, 
  0.95, "", "", "", "", "", "", "", "", 2452., 278506., 42.938, 0.378, 2474., 
  0.381, 0.134, 7.5, "tests performed", "", "", "", "", "", "", "", "", "", 
  89.81, 6.486201*^6, 307.811, 27.6, 8.273, 5.417, 7292.458, 2.2, 167.295, 
  8.87, 2.5, 18.8, 90.65, 1.3, 73.32, 0.673}, 
 {"SLV", "North America", "El Salvador", "2020-08-18", 23462., 269., 313.286, 
  625., 7., 7.857, 3617.218, 41.473, 48.3, 96.358, 1.079, 1.211, 0.95, "", 
  "", "", "", "", "", "", "", 2498., 281004., 43.323, 0.385, 2479., 0.382, 
  0.126, 7.9, "tests performed", "", "", "", "", "", "", "", "", "", 89.81, 
  6.486201*^6, 307.811, 27.6, 8.273, 5.417, 7292.458, 2.2, 167.295, 8.87, 
  2.5, 18.8, 90.65, 1.3, 73.32, 0.673}, {"SLV", "North America", 
  "El Salvador", "2020-08-19", 23717., 255., 296.143, 633., 8., 8., 3656.532, 
  39.314, 45.657, 97.592, 1.233, 1.233, 0.94, "", "", "", "", "", "", "", "", 
  2414., 283418., 43.696, 0.372, 2464., 0.38, 0.12, 8.3, "tests performed", 
  "", "", "", "", "", "", "", "", "", 89.81, 6.486201*^6, 307.811, 27.6, 
  8.273, 5.417, 7292.458, 2.2, 167.295, 8.87, 2.5, 18.8, 90.65, 1.3, 73.32, 
  0.673}, {"SLV", "North America", "El Salvador", "2020-08-20", 23964., 247., 
  281.571, 640., 7., 8., 3694.613, 38.081, 43.411, 98.671, 1.079, 1.233, 
  0.94, "", "", "", "", "", "", "", "", 2434., 285852., 44.071, 0.375, 2462., 
  0.38, 0.114, 8.7, "tests performed", "", "", "", "", "", "", "", "", "", 
  89.81, 6.486201*^6, 307.811, 27.6, 8.273, 5.417, 7292.458, 2.2, 167.295, 
  8.87, 2.5, 18.8, 90.65, 1.3, 73.32, 0.673}, 
 {"SLV", "North America", "El Salvador", "2020-08-21", 24200., 236., 269.429, 
  646., 6., 7.286, 3730.998, 36.385, 41.539, 99.596, 0.925, 1.123, 0.94, "", 
  "", "", "", "", "", "", "", 2477., 288329., 44.453, 0.382, 2461., 0.379, 
```
