## Supplementary material for "Modeling the waves of Covid-19": forecasting program for later stages: world-6-7.txt (part 11 of 37)

```
  0.109, 9.1, "tests performed", "", "", "", "", "", "", "", "", "", 89.81, 
  6.486201*^6, 307.811, 27.6, 8.273, 5.417, 7292.458, 2.2, 167.295, 8.87, 
  2.5, 18.8, 90.65, 1.3, 73.32, 0.673}, {"SLV", "North America", 
  "El Salvador", "2020-08-22", 24420., 220., 257.286, 654., 8., 7.286, 
  3764.916, 33.918, 39.667, 100.829, 1.233, 1.123, 0.93, "", "", "", "", "", 
  "", "", "", 2447., 290776., 44.83, 0.377, 2460., 0.379, 0.105, 9.6, 
  "tests performed", "", "", "", "", "", "", "", "", "", 89.81, 6.486201*^6, 
  307.811, 27.6, 8.273, 5.417, 7292.458, 2.2, 167.295, 8.87, 2.5, 18.8, 
  90.65, 1.3, 73.32, 0.673}, {"SLV", "North America", "El Salvador", 
  "2020-08-23", 24622., 202., 244.286, 661., 7., 7., 3796.059, 31.143, 
  37.662, 101.909, 1.079, 1.079, 0.93, "", "", "", "", "", "", "", "", 2447., 
  293223., 45.207, 0.377, 2453., 0.378, 0.1, 10., "tests performed", "", "", 
  "", "", "", "", "", "", "", 89.81, 6.486201*^6, 307.811, 27.6, 8.273, 
  5.417, 7292.458, 2.2, 167.295, 8.87, 2.5, 18.8, 90.65, 1.3, 73.32, 0.673}, 
 {"SLV", "North America", "El Salvador", "2020-08-24", 24811., 189., 231.143, 
  669., 8., 7.286, 3825.198, 29.139, 35.636, 103.142, 1.233, 1.123, 0.93, "", 
  "", "", "", "", "", "", "", 2422., 295645., 45.581, 0.373, 2448., 0.377, 
  0.094, 10.6, "tests performed", "", "", "", "", "", "", "", "", "", 80.56, 
  6.486201*^6, 307.811, 27.6, 8.273, 5.417, 7292.458, 2.2, 167.295, 8.87, 
  2.5, 18.8, 90.65, 1.3, 73.32, 0.673}, {"SLV", "North America", 
  "El Salvador", "2020-08-25", 24986., 175., 217.714, 678., 9., 7.571, 
  3852.178, 26.98, 33.566, 104.53, 1.388, 1.167, 0.92, "", "", "", "", "", 
  "", "", "", 2497., 298142., 45.966, 0.385, 2448., 0.377, 0.089, 11.2, 
  "tests performed", "", "", "", "", "", "", "", "", "", 80.56, 6.486201*^6, 
  307.811, 27.6, 8.273, 5.417, 7292.458, 2.2, 167.295, 8.87, 2.5, 18.8, 
  90.65, 1.3, 73.32, 0.673}, {"SLV", "North America", "El Salvador", 
  "2020-08-26", 25140., 154., 203.286, 687., 9., 7.714, 3875.921, 23.743, 
  31.341, 105.917, 1.388, 1.189, 0.92, "", "", "", "", "", "", "", "", 2461., 
  300603., 46.345, 0.379, 2455., 0.378, 0.083, 12.1, "tests performed", "", 
  "", "", "", "", "", "", "", "", 80.56, 6.486201*^6, 307.811, 27.6, 8.273, 
  5.417, 7292.458, 2.2, 167.295, 8.87, 2.5, 18.8, 90.65, 1.3, 73.32, 0.673}, 
 {"SLV", "North America", "El Salvador", "2020-08-27", 25284., 144., 188.571, 
  694., 7., 7.714, 3898.122, 22.201, 29.073, 106.996, 1.079, 1.189, 0.92, "", 
  "", "", "", "", "", "", "", 2485., 303088., 46.728, 0.383, 2462., 0.38, 
  0.077, 13.1, "tests performed", "", "", "", "", "", "", "", "", "", 80.56, 
  6.486201*^6, 307.811, 27.6, 8.273, 5.417, 7292.458, 2.2, 167.295, 8.87, 
  2.5, 18.8, 90.65, 1.3, 73.32, 0.673}, {"SLV", "North America", 
  "El Salvador", "2020-08-28", 25415., 131., 173.571, 702., 8., 8., 3918.318, 
  20.197, 26.76, 108.23, 1.233, 1.233, 0.92, "", "", "", "", "", "", "", "", 
  2467., 305555., 47.108, 0.38, 2461., 0.379, 0.071, 14.2, "tests performed", 
  "", "", "", "", "", "", "", "", "", 80.56, 6.486201*^6, 307.811, 27.6, 
  8.273, 5.417, 7292.458, 2.2, 167.295, 8.87, 2.5, 18.8, 90.65, 1.3, 73.32, 
  0.673}, {"SLV", "North America", "El Salvador", "2020-08-29", 25537., 122., 
  159.571, 708., 6., 7.714, 3937.127, 18.809, 24.602, 109.155, 0.925, 1.189, 
  0.92, "", "", "", "", "", "", "", "", 2405., 307960., 47.479, 0.371, 2455., 
  0.378, 0.065, 15.4, "tests performed", "", "", "", "", "", "", "", "", "", 
  80.56, 6.486201*^6, 307.811, 27.6, 8.273, 5.417, 7292.458, 2.2, 167.295, 
  8.87, 2.5, 18.8, 90.65, 1.3, 73.32, 0.673}, 
 {"SLV", "North America", "El Salvador", "2020-08-30", 25635., 98., 144.714, 
  713., 5., 7.429, 3952.236, 15.109, 22.311, 109.926, 0.771, 1.145, 0.92, "", 
  "", "", "", "", "", "", "", 2471., 310431., 47.86, 0.381, 2458., 0.379, 
  0.059, 17., "tests performed", "", "", "", "", "", "", "", "", "", 80.56, 
  6.486201*^6, 307.811, 27.6, 8.273, 5.417, 7292.458, 2.2, 167.295, 8.87, 
  2.5, 18.8, 90.65, 1.3, 73.32, 0.673}, {"SLV", "North America", 
  "El Salvador", "2020-08-31", 25729., 94., 131.143, 717., 4., 6.857, 
  3966.729, 14.492, 20.219, 110.542, 0.617, 1.057, 0.92, "", "", "", "", "", 
  "", "", "", 2489., 312920., 48.244, 0.384, 2468., 0.381, 0.053, 18.8, 
  "tests performed", "", "", "", "", "", "", "", "", "", 80.56, 6.486201*^6, 
  307.811, 27.6, 8.273, 5.417, 7292.458, 2.2, 167.295, 8.87, 2.5, 18.8, 
  90.65, 1.3, 73.32, 0.673}, {"SLV", "North America", "El Salvador", 
  "2020-09-01", 25820., 91., 119.143, 724., 7., 6.571, 3980.759, 14.03, 
  18.369, 111.622, 1.079, 1.013, 0.92, "", "", "", "", "", "", "", "", 2458., 
  315378., 48.623, 0.379, 2462., 0.38, 0.048, 20.7, "tests performed", "", 
  "", "", "", "", "", "", "", "", 80.56, 6.486201*^6, 307.811, 27.6, 8.273, 
  5.417, 7292.458, 2.2, 167.295, 8.87, 2.5, 18.8, 90.65, 1.3, 73.32, 0.673}, 
 {"SLV", "North America", "El Salvador", "2020-09-02", 25904., 84., 109.143, 
  731., 7., 6.286, 3993.709, 12.951, 16.827, 112.701, 1.079, 0.969, 0.92, "", 
  "", "", "", "", "", "", "", 2499., 317877., 49.008, 0.385, 2468., 0.381, 
  0.044, 22.6, "tests performed", "", "", "", "", "", "", "", "", "", 80.56, 
  6.486201*^6, 307.811, 27.6, 8.273, 5.417, 7292.458, 2.2, 167.295, 8.87, 
  2.5, 18.8, 90.65, 1.3, 73.32, 0.673}, {"SLV", "North America", 
  "El Salvador", "2020-09-03", 26000., 96., 102.286, 739., 8., 6.429, 
  4008.51, 14.801, 15.77, 113.934, 1.233, 0.991, 0.92, "", "", "", "", "", 
  "", "", "", 2473., 320350., 49.389, 0.381, 2466., 0.38, 0.041, 24.1, 
  "tests performed", "", "", "", "", "", "", "", "", "", 80.56, 6.486201*^6, 
  307.811, 27.6, 8.273, 5.417, 7292.458, 2.2, 167.295, 8.87, 2.5, 18.8, 
  90.65, 1.3, 73.32, 0.673}, {"SLV", "North America", "El Salvador", 
  "2020-09-04", 26099., 99., 97.714, 744., 5., 6., 4023.773, 15.263, 15.065, 
  114.705, 0.771, 0.925, 0.93, "", "", "", "", "", "", "", "", 2480., 
  322830., 49.772, 0.382, 2468., 0.381, 0.04, 25.3, "tests performed", "", 
  "", "", "", "", "", "", "", "", 80.56, 6.486201*^6, 307.811, 27.6, 8.273, 
  5.417, 7292.458, 2.2, 167.295, 8.87, 2.5, 18.8, 90.65, 1.3, 73.32, 0.673}, 
 {"SLV", "North America", "El Salvador", "2020-09-05", 26206., 107., 95.571, 
  752., 8., 6.286, 4040.269, 16.497, 14.735, 115.938, 1.233, 0.969, 0.93, "", 
  "", "", "", "", "", "", "", 2491., 325321., 50.156, 0.384, 2480., 0.382, 
  0.039, 25.9, "tests performed", "", "", "", "", "", "", "", "", "", 80.56, 
  6.486201*^6, 307.811, 27.6, 8.273, 5.417, 7292.458, 2.2, 167.295, 8.87, 
  2.5, 18.8, 90.65, 1.3, 73.32, 0.673}, {"SLV", "North America", 
  "El Salvador", "2020-09-06", 26308., 102., 96.143, 759., 7., 6.571, 
  4055.995, 15.726, 14.823, 117.018, 1.079, 1.013, 0.93, "", "", "", "", "", 
  "", "", "", 2454., 327775., 50.534, 0.378, 2478., 0.382, 0.039, 25.8, 
  "tests performed", "", "", "", "", "", "", "", "", "", 80.56, 6.486201*^6, 
  307.811, 27.6, 8.273, 5.417, 7292.458, 2.2, 167.295, 8.87, 2.5, 18.8, 
  90.65, 1.3, 73.32, 0.673}, {"SLV", "North America", "El Salvador", 
  "2020-09-07", 26413., 105., 97.714, 764., 5., 6.714, 4072.183, 16.188, 
  15.065, 117.789, 0.771, 1.035, 0.94, "", "", "", "", "", "", "", "", 2435., 
  330210., 50.91, 0.375, 2470., 0.381, 0.04, 25.3, "tests performed", "", "", 
  "", "", "", "", "", "", "", 80.56, 6.486201*^6, 307.811, 27.6, 8.273, 
  5.417, 7292.458, 2.2, 167.295, 8.87, 2.5, 18.8, 90.65, 1.3, 73.32, 0.673}, 
 {"SLV", "North America", "El Salvador", "2020-09-08", 26511., 98., 98.714, 
  765., 1., 5.857, 4087.292, 15.109, 15.219, 117.943, 0.154, 0.903, 0.94, "", 
  "", "", "", "", "", "", "", 2432., 332642., 51.285, 0.375, 2466., 0.38, 
  0.04, 25., "tests performed", "", "", "", "", "", "", "", "", "", 80.56, 
  6.486201*^6, 307.811, 27.6, 8.273, 5.417, 7292.458, 2.2, 167.295, 8.87, 
  2.5, 18.8, 90.65, 1.3, 73.32, 0.673}, {"SLV", "North America", 
  "El Salvador", "2020-09-09", 26602., 91., 99.714, 770., 5., 5.571, 
  4101.322, 14.03, 15.373, 118.714, 0.771, 0.859, 0.95, "", "", "", "", "", 
  "", "", "", 2465., 335107., 51.665, 0.38, 2461., 0.379, 0.041, 24.7, 
  "tests performed", "", "", "", "", "", "", "", "", "", 80.56, 6.486201*^6, 
  307.811, 27.6, 8.273, 5.417, 7292.458, 2.2, 167.295, 8.87, 2.5, 18.8, 
  90.65, 1.3, 73.32, 0.673}, {"SLV", "North America", "El Salvador", 
  "2020-09-10", 26688., 86., 98.286, 774., 4., 5., 4114.581, 13.259, 15.153, 
  119.33, 0.617, 0.771, 0.95, "", "", "", "", "", "", "", "", 2422., 337529., 
  52.038, 0.373, 2454., 0.378, 0.04, 25., "tests performed", "", "", "", "", 
  "", "", "", "", "", 80.56, 6.486201*^6, 307.811, 27.6, 8.273, 5.417, 
  7292.458, 2.2, 167.295, 8.87, 2.5, 18.8, 90.65, 1.3, 73.32, 0.673}, 
 {"SLV", "North America", "El Salvador", "2020-09-11", 26773., 85., 96.286, 
  777., 3., 4.714, 4127.686, 13.105, 14.845, 119.793, 0.463, 0.727, 0.95, "", 
  "", "", "", "", "", "", "", 2500., 340029., 52.423, 0.385, 2457., 0.379, 
  0.039, 25.5, "tests performed", "", "", "", "", "", "", "", "", "", 80.56, 
  6.486201*^6, 307.811, 27.6, 8.273, 5.417, 7292.458, 2.2, 167.295, 8.87, 
  2.5, 18.8, 90.65, 1.3, 73.32, 0.673}, {"SLV", "North America", 
  "El Salvador", "2020-09-12", 26851., 78., 92.143, 782., 5., 4.286, 
  4139.711, 12.026, 14.206, 120.564, 0.771, 0.661, 0.96, "", "", "", "", "", 
  "", "", "", 2494., 342523., 52.808, 0.385, 2457., 0.379, 0.038, 26.7, 
  "tests performed", "", "", "", "", "", "", "", "", "", 80.56, 6.486201*^6, 
  307.811, 27.6, 8.273, 5.417, 7292.458, 2.2, 167.295, 8.87, 2.5, 18.8, 
  90.65, 1.3, 73.32, 0.673}, {"SLV", "North America", "El Salvador", 
  "2020-09-13", 26928., 77., 88.571, 785., 3., 3.714, 4151.583, 11.871, 
  13.655, 121.026, 0.463, 0.573, 0.96, "", "", "", "", "", "", "", "", 2486., 
  345009., 53.191, 0.383, 2462., 0.38, 0.036, 27.8, "tests performed", "", 
  "", "", "", "", "", "", "", "", 80.56, 6.486201*^6, 307.811, 27.6, 8.273, 
  5.417, 7292.458, 2.2, 167.295, 8.87, 2.5, 18.8, 90.65, 1.3, 73.32, 0.673}, 
 {"SLV", "North America", "El Salvador", "2020-09-14", 27009., 81., 85.143, 
  788., 3., 3.429, 4164.071, 12.488, 13.127, 121.489, 0.463, 0.529, 0.97, "", 
  "", "", "", "", "", "", "", 2481., 347490., 53.574, 0.383, 2469., 0.381, 
  0.034, 29., "tests performed", "", "", "", "", "", "", "", "", "", 80.56, 
  6.486201*^6, 307.811, 27.6, 8.273, 5.417, 7292.458, 2.2, 167.295, 8.87, 
  2.5, 18.8, 90.65, 1.3, 73.32, 0.673}, {"SLV", "North America", 
  "El Salvador", "2020-09-15", 27088., 79., 82.429, 792., 4., 3.857, 4176.25, 
  12.18, 12.708, 122.105, 0.617, 0.595, 0.98, "", "", "", "", "", "", "", "", 
  2500., 349990., 53.959, 0.385, 2478., 0.382, 0.033, 30.1, 
  "tests performed", "", "", "", "", "", "", "", "", "", 80.56, 6.486201*^6, 
  307.811, 27.6, 8.273, 5.417, 7292.458, 2.2, 167.295, 8.87, 2.5, 18.8, 
  90.65, 1.3, 73.32, 0.673}, {"SLV", "North America", "El Salvador", 
  "2020-09-16", 27163., 75., 80.143, 796., 4., 3.714, 4187.813, 11.563, 
  12.356, 122.722, 0.617, 0.573, 0.98, "", "", "", "", "", "", "", "", 2430., 
  352420., 54.334, 0.375, 2473., 0.381, 0.032, 30.9, "tests performed", "", 
  "", "", "", "", "", "", "", "", 80.56, 6.486201*^6, 307.811, 27.6, 8.273, 
  5.417, 7292.458, 2.2, 167.295, 8.87, 2.5, 18.8, 90.65, 1.3, 73.32, 0.673}, 
 {"SLV", "North America", "El Salvador", "2020-09-17", 27249., 86., 80.143, 
  801., 5., 3.857, 4201.072, 13.259, 12.356, 123.493, 0.771, 0.595, 0.99, "", 
  "", "", "", "", "", "", "", 2456., 354876., 54.712, 0.379, 2478., 0.382, 
  0.032, 30.9, "tests performed", "", "", "", "", "", "", "", "", "", 80.56, 
  6.486201*^6, 307.811, 27.6, 8.273, 5.417, 7292.458, 2.2, 167.295, 8.87, 
  2.5, 18.8, 90.65, 1.3, 73.32, 0.673}, {"SLV", "North America", 
  "El Salvador", "2020-09-18", 27346., 97., 81.857, 804., 3., 3.857, 
  4216.027, 14.955, 12.62, 123.955, 0.463, 0.595, 1., "", "", "", "", "", "", 
  "", "", 2264., 357140., 55.062, 0.349, 2444., 0.377, 0.033, 29.9, 
  "tests performed", "", "", "", "", "", "", "", "", "", 80.56, 6.486201*^6, 
  307.811, 27.6, 8.273, 5.417, 7292.458, 2.2, 167.295, 8.87, 2.5, 18.8, 
  90.65, 1.3, 73.32, 0.673}, {"SLV", "North America", "El Salvador", 
  "2020-09-19", 27428., 82., 82.429, 808., 4., 3.714, 4228.669, 12.642, 
  12.708, 124.572, 0.617, 0.573, 1., "", "", "", "", "", "", "", "", 2464., 
  359604., 55.441, 0.38, 2440., 0.376, 0.034, 29.6, "tests performed", "", 
  "", "", "", "", "", "", "", "", 61.11, 6.486201*^6, 307.811, 27.6, 8.273, 
  5.417, 7292.458, 2.2, 167.295, 8.87, 2.5, 18.8, 90.65, 1.3, 73.32, 0.673}, 
 {"SLV", "North America", "El Salvador", "2020-09-20", 27553., 125., 89.286, 
  811., 3., 3.714, 4247.941, 19.272, 13.765, 125.035, 0.463, 0.573, 1.01, "", 
  "", "", "", "", "", "", "", 3427., 363031., 55.97, 0.528, 2575., 0.397, 
  0.035, 28.8, "tests performed", "", "", "", "", "", "", "", "", "", 61.11, 
  6.486201*^6, 307.811, 27.6, 8.273, 5.417, 7292.458, 2.2, 167.295, 8.87, 
  2.5, 18.8, 90.65, 1.3, 73.32, 0.673}, {"SLV", "North America", 
  "El Salvador", "2020-09-21", 27798., 245., 112.714, 812., 1., 3.429, 
  4285.714, 37.772, 17.378, 125.189, 0.154, 0.529, 1.02, "", "", "", "", "", 
  "", "", "", 3467., 366498., 56.504, 0.535, 2715., 0.419, 0.042, 24.1, 
  "tests performed", "", "", "", "", "", "", "", "", "", 61.11, 6.486201*^6, 
  307.811, 27.6, 8.273, 5.417, 7292.458, 2.2, 167.295, 8.87, 2.5, 18.8, 
  90.65, 1.3, 73.32, 0.673}, {"SLV", "North America", "El Salvador", 
  "2020-09-22", 27954., 156., 123.714, 814., 2., 3.143, 4309.765, 24.051, 
  19.073, 125.497, 0.308, 0.485, 1.02, "", "", "", "", "", "", "", "", 3434., 
  369932., 57.034, 0.529, 2849., 0.439, 0.043, 23., "tests performed", "", 
  "", "", "", "", "", "", "", "", 61.11, 6.486201*^6, 307.811, 27.6, 8.273, 
  5.417, 7292.458, 2.2, 167.295, 8.87, 2.5, 18.8, 90.65, 1.3, 73.32, 0.673}, 
 {"SLV", "North America", "El Salvador", "2020-09-23", 28201., 247., 148.286, 
  819., 5., 3.286, 4347.846, 38.081, 22.862, 126.268, 0.771, 0.507, 1.02, "", 
  "", "", "", "", "", "", "", 3452., 373384., 57.566, 0.532, 2995., 0.462, 
  0.05, 20.2, "tests performed", "", "", "", "", "", "", "", "", "", 61.11, 
  6.486201*^6, 307.811, 27.6, 8.273, 5.417, 7292.458, 2.2, 167.295, 8.87, 
  2.5, 18.8, 90.65, 1.3, 73.32, 0.673}, {"SLV", "North America", 
  "El Salvador", "2020-09-24", 28415., 214., 166.571, 823., 4., 3.143, 
  4380.839, 32.993, 25.681, 126.885, 0.617, 0.485, 1.02, "", "", "", "", "", 
  "", "", "", 5498., 378882., 58.414, 0.848, 3429., 0.529, 0.049, 20.6, 
  "tests performed", "", "", "", "", "", "", "", "", "", 61.11, 6.486201*^6, 
  307.811, 27.6, 8.273, 5.417, 7292.458, 2.2, 167.295, 8.87, 2.5, 18.8, 
  90.65, 1.3, 73.32, 0.673}, {"SLV", "North America", "El Salvador", 
  "2020-09-25", 28630., 215., 183.429, 826., 3., 3.143, 4413.986, 33.147, 
  28.28, 127.347, 0.463, 0.485, 1.02, "", "", "", "", "", "", "", "", 2454., 
  381336., 58.792, 0.378, 3457., 0.533, 0.053, 18.8, "tests performed", "", 
  "", "", "", "", "", "", "", "", 61.11, 6.486201*^6, 307.811, 27.6, 8.273, 
  5.417, 7292.458, 2.2, 167.295, 8.87, 2.5, 18.8, 90.65, 1.3, 73.32, 0.673}, 
 {"SLV", "North America", "El Salvador", "2020-09-26", 28722., 92., 184.857, 
  826., 0., 2.571, 4428.17, 14.184, 28.5, 127.347, 0., 0.396, 1.02, "", "", 
  "", "", "", "", "", "", 2423., 383759., 59.165, 0.374, 3451., 0.532, 0.054, 
  18.7, "tests performed", "", "", "", "", "", "", "", "", "", 61.11, 
  6.486201*^6, 307.811, 27.6, 8.273, 5.417, 7292.458, 2.2, 167.295, 8.87, 
  2.5, 18.8, 90.65, 1.3, 73.32, 0.673}, {"SLV", "North America", 
  "El Salvador", "2020-09-27", 28630., -92., 153.857, 826., 0., 2.143, 
  4413.986, -14.184, 23.721, 127.347, 0., 0.33, 1.02, "", "", "", "", "", "", 
  "", "", 2403., 386162., 59.536, 0.37, 3304., 0.509, 0.047, 21.5, 
  "tests performed", "", "", "", "", "", "", "", "", "", 61.11, 6.486201*^6, 
  307.811, 27.6, 8.273, 5.417, 7292.458, 2.2, 167.295, 8.87, 2.5, 18.8, 
  90.65, 1.3, 73.32, 0.673}, {"SLV", "North America", "El Salvador", 
  "2020-09-28", 28809., 179., 144.429, 831., 5., 2.714, 4441.583, 27.597, 
  22.267, 128.118, 0.771, 0.418, 1.02, "", "", "", "", "", "", "", "", 2421., 
  388583., 59.909, 0.373, 3155., 0.486, 0.046, 21.8, "tests performed", "", 
  "", "", "", "", "", "", "", "", 61.11, 6.486201*^6, 307.811, 27.6, 8.273, 
  5.417, 7292.458, 2.2, 167.295, 8.87, 2.5, 18.8, 90.65, 1.3, 73.32, 0.673}, 
 {"SLV", "North America", "El Salvador", "2020-09-29", 28981., 172., 146.714, 
  839., 8., 3.571, 4468.101, 26.518, 22.619, 129.352, 1.233, 0.551, 1.02, "", 
  "", "", "", "", "", "", "", 2449., 391032., 60.287, 0.378, 3014., 0.465, 
  0.049, 20.5, "tests performed", "", "", "", "", "", "", "", "", "", 61.11, 
  6.486201*^6, 307.811, 27.6, 8.273, 5.417, 7292.458, 2.2, 167.295, 8.87, 
  2.5, 18.8, 90.65, 1.3, 73.32, 0.673}, {"SLV", "North America", 
  "El Salvador", "2020-09-30", 29077., 96., 125.143, 843., 4., 3.429, 
  4482.901, 14.801, 19.294, 129.968, 0.617, 0.529, 1.02, "", "", "", "", "", 
  "", "", "", 2480., 393512., 60.669, 0.382, 2875., 0.443, 0.044, 23., 
  "tests performed", "", "", "", "", "", "", "", "", "", 52.78, 6.486201*^6, 
  307.811, 27.6, 8.273, 5.417, 7292.458, 2.2, 167.295, 8.87, 2.5, 18.8, 
  90.65, 1.3, 73.32, 0.673}, {"SLV", "North America", "El Salvador", 
  "2020-10-01", 29175., 98., 108.571, 848., 5., 3.571, 4498.01, 15.109, 
  16.739, 130.739, 0.771, 0.551, 1.02, "", "", "", "", "", "", "", "", 2448., 
  395960., 61.047, 0.377, 2440., 0.376, 0.044, 22.5, "tests performed", "", 
  "", "", "", "", "", "", "", "", 52.78, 6.486201*^6, 307.811, 27.6, 8.273, 
  5.417, 7292.458, 2.2, 167.295, 8.87, 2.5, 18.8, 90.65, 1.3, 73.32, 0.673}, 
 {"SLV", "North America", "El Salvador", "2020-10-02", 29269., 94., 91.286, 
  853., 5., 3.857, 4512.503, 14.492, 14.074, 131.51, 0.771, 0.595, 1.02, "", 
  "", "", "", "", "", "", "", 2496., 398456., 61.431, 0.385, 2446., 0.377, 
  0.037, 26.8, "tests performed", "", "", "", "", "", "", "", "", "", 52.78, 
  6.486201*^6, 307.811, 27.6, 8.273, 5.417, 7292.458, 2.2, 167.295, 8.87, 
  2.5, 18.8, 90.65, 1.3, 73.32, 0.673}, {"SLV", "North America", 
  "El Salvador", "2020-10-03", 29358., 89., 90.857, 857., 4., 4.429, 
  4526.224, 13.721, 14.008, 132.127, 0.617, 0.683, 1.02, "", "", "", "", "", 
  "", "", "", 2462., 400918., 61.811, 0.38, 2451., 0.378, 0.037, 27., 
  "tests performed", "", "", "", "", "", "", "", "", "", 52.78, 6.486201*^6, 
  307.811, 27.6, 8.273, 5.417, 7292.458, 2.2, 167.295, 8.87, 2.5, 18.8, 
  90.65, 1.3, 73.32, 0.673}, {"SLV", "North America", "El Salvador", 
  "2020-10-04", 29450., 92., 117.143, 863., 6., 5.286, 4540.408, 14.184, 
  18.06, 133.052, 0.925, 0.815, 1.02, "", "", "", "", "", "", "", "", 2405., 
  403323., 62.182, 0.371, 2452., 0.378, 0.048, 20.9, "tests performed", "", 
  "", "", "", "", "", "", "", "", 52.78, 6.486201*^6, 307.811, 27.6, 8.273, 
  5.417, 7292.458, 2.2, 167.295, 8.87, 2.5, 18.8, 90.65, 1.3, 73.32, 0.673}, 
 {"SLV", "North America", "El Salvador", "2020-10-05", 29539., 89., 104.286, 
  865., 2., 4.857, 4554.13, 13.721, 16.078, 133.36, 0.308, 0.749, 1.03, "", 
  "", "", "", "", "", "", "", 2410., 405733., 62.553, 0.372, 2450., 0.378, 
  0.043, 23.5, "tests performed", "", "", "", "", "", "", "", "", "", 52.78, 
  6.486201*^6, 307.811, 27.6, 8.273, 5.417, 7292.458, 2.2, 167.295, 8.87, 
  2.5, 18.8, 90.65, 1.3, 73.32, 0.673}, {"SLV", "North America", 
  "El Salvador", "2020-10-06", 29634., 95., 93.286, 869., 4., 4.286, 
  4568.776, 14.646, 14.382, 133.977, 0.617, 0.661, 1.03, "", "", "", "", "", 
  "", "", "", 2414., 408147., 62.925, 0.372, 2445., 0.377, 0.038, 26.2, 
  "tests performed", "", "", "", "", "", "", "", "", "", 52.78, 6.486201*^6, 
  307.811, 27.6, 8.273, 5.417, 7292.458, 2.2, 167.295, 8.87, 2.5, 18.8, 
  90.65, 1.3, 73.32, 0.673}, {"SLV", "North America", "El Salvador", 
  "2020-10-07", 29737., 103., 94.286, 873., 4., 4.286, 4584.656, 15.88, 
  14.536, 134.593, 0.617, 0.661, 1.03, "", "", "", "", "", "", "", "", 2403., 
  410550., 63.296, 0.37, 2434., 0.375, 0.039, 25.8, "tests performed", "", 
  "", "", "", "", "", "", "", "", 52.78, 6.486201*^6, 307.811, 27.6, 8.273, 
  5.417, 7292.458, 2.2, 167.295, 8.87, 2.5, 18.8, 90.65, 1.3, 73.32, 0.673}, 
 {"SLV", "North America", "El Salvador", "2020-10-08", 29842., 105., 95.286, 
  877., 4., 4.143, 4600.844, 16.188, 14.691, 135.21, 0.617, 0.639, 1.04, "", 
  "", "", "", "", "", "", "", 2441., 412991., 63.672, 0.376, 2433., 0.375, 
  0.039, 25.5, "tests performed", "", "", "", "", "", "", "", "", "", 52.78, 
  6.486201*^6, 307.811, 27.6, 8.273, 5.417, 7292.458, 2.2, 167.295, 8.87, 
  2.5, 18.8, 90.65, 1.3, 73.32, 0.673}, {"SLV", "North America", 
  "El Salvador", "2020-10-09", 29951., 109., 97.429, 881., 4., 4., 4617.649, 
  16.805, 15.021, 135.827, 0.617, 0.617, 1.04, "", "", "", "", "", "", "", 
  "", 2483., 415474., 64.055, 0.383, 2431., 0.375, 0.04, 25., 
  "tests performed", "", "", "", "", "", "", "", "", "", 52.78, 6.486201*^6, 
  307.811, 27.6, 8.273, 5.417, 7292.458, 2.2, 167.295, 8.87, 2.5, 18.8, 
  90.65, 1.3, 73.32, 0.673}, {"SLV", "North America", "El Salvador", 
  "2020-10-10", 30070., 119., 101.714, 887., 6., 4.286, 4635.996, 18.347, 
  15.682, 136.752, 0.925, 0.661, 1.04, "", "", "", "", "", "", "", "", 2495., 
  417969., 64.44, 0.385, 2436., 0.376, 0.042, 23.9, "tests performed", "", 
  "", "", "", "", "", "", "", "", 52.78, 6.486201*^6, 307.811, 27.6, 8.273, 
  5.417, 7292.458, 2.2, 167.295, 8.87, 2.5, 18.8, 90.65, 1.3, 73.32, 0.673}, 
 {"SLV", "North America", "El Salvador", "2020-10-11", 30196., 126., 106.571, 
  890., 3., 3.857, 4655.422, 19.426, 16.43, 137.214, 0.463, 0.595, 1.05, "", 
  "", "", "", "", "", "", "", 2437., 420406., 64.815, 0.376, 2440., 0.376, 
  0.044, 22.9, "tests performed", "", "", "", "", "", "", "", "", "", 52.78, 
  6.486201*^6, 307.811, 27.6, 8.273, 5.417, 7292.458, 2.2, 167.295, 8.87, 
  2.5, 18.8, 90.65, 1.3, 73.32, 0.673}, {"SLV", "North America", 
  "El Salvador", "2020-10-12", 30335., 139., 113.714, 894., 4., 4.143, 
  4676.852, 21.43, 17.532, 137.831, 0.617, 0.639, 1.05, "", "", "", "", "", 
  "", "", "", 2414., 422820., 65.188, 0.372, 2441., 0.376, 0.047, 21.5, 
  "tests performed", "", "", "", "", "", "", "", "", "", 52.78, 6.486201*^6, 
  307.811, 27.6, 8.273, 5.417, 7292.458, 2.2, 167.295, 8.87, 2.5, 18.8, 
  90.65, 1.3, 73.32, 0.673}, {"SLV", "North America", "El Salvador", 
  "2020-10-13", 30480., 145., 120.857, 899., 5., 4.286, 4699.207, 22.355, 
  18.633, 138.602, 0.771, 0.661, 1.05, "", "", "", "", "", "", "", "", 3409., 
  426229., 65.713, 0.526, 2583., 0.398, 0.047, 21.4, "tests performed", "", 
  "", "", "", "", "", "", "", "", 52.78, 6.486201*^6, 307.811, 27.6, 8.273, 
  5.417, 7292.458, 2.2, 167.295, 8.87, 2.5, 18.8, 90.65, 1.3, 73.32, 0.673}, 
 {"SLV", "North America", "El Salvador", "2020-10-14", 30766., 286., 147., 
  904., 5., 4.429, 4743.3, 44.094, 22.663, 139.373, 0.771, 0.683, 1.06, "", 
  "", "", "", "", "", "", "", 3463., 429692., 66.247, 0.534, 2735., 0.422, 
  0.054, 18.6, "tests performed", "", "", "", "", "", "", "", "", "", 52.78, 
  6.486201*^6, 307.811, 27.6, 8.273, 5.417, 7292.458, 2.2, 167.295, 8.87, 
  2.5, 18.8, 90.65, 1.3, 73.32, 0.673}, {"SLV", "North America", 
  "El Salvador", "2020-10-15", 31061., 295., 174.143, 908., 4., 4.429, 
  4788.782, 45.481, 26.848, 139.989, 0.617, 0.683, 1.06, "", "", "", "", "", 
  "", "", "", 3438., 433130., 66.777, 0.53, 2877., 0.444, 0.061, 16.5, 
  "tests performed", "", "", "", "", "", "", "", "", "", 52.78, 6.486201*^6, 
  307.811, 27.6, 8.273, 5.417, 7292.458, 2.2, 167.295, 8.87, 2.5, 18.8, 
  90.65, 1.3, 73.32, 0.673}, {"SLV", "North America", "El Salvador", 
  "2020-10-16", 31265., 204., 187.714, 912., 4., 4.429, 4820.233, 31.451, 
  28.941, 140.606, 0.617, 0.683, 1.06, "", "", "", "", "", "", "", "", 3471., 
  436601., 67.312, 0.535, 3018., 0.465, 0.062, 16.1, "tests performed", "", 
  "", "", "", "", "", "", "", "", 52.78, 6.486201*^6, 307.811, 27.6, 8.273, 
  5.417, 7292.458, 2.2, 167.295, 8.87, 2.5, 18.8, 90.65, 1.3, 73.32, 0.673}, 
 {"SLV", "North America", "El Salvador", "2020-10-17", 31456., 191., 198., 
  917., 5., 4.286, 4849.68, 29.447, 30.526, 141.377, 0.771, 0.661, 1.05, "", 
  "", "", "", "", "", "", "", 2433., 439034., 67.687, 0.375, 3009., 0.464, 
  0.066, 15.2, "tests performed", "", "", "", "", "", "", "", "", "", 52.78, 
  6.486201*^6, 307.811, 27.6, 8.273, 5.417, 7292.458, 2.2, 167.295, 8.87, 
  2.5, 18.8, 90.65, 1.3, 73.32, 0.673}, {"SLV", "North America", 
  "El Salvador", "2020-10-18", 31666., 210., 210., 922., 5., 4.571, 4882.057, 
  32.376, 32.376, 142.148, 0.771, 0.705, 1.05, "", "", "", "", "", "", "", 
  "", 2420., 441454., 68.06, 0.373, 3007., 0.464, 0.07, 14.3, 
  "tests performed", "", "", "", "", "", "", "", "", "", 52.78, 6.486201*^6, 
  307.811, 27.6, 8.273, 5.417, 7292.458, 2.2, 167.295, 8.87, 2.5, 18.8, 
  90.65, 1.3, 73.32, 0.673}, {"SLV", "North America", "El Salvador", 
  "2020-10-19", 31826., 160., 213., 926., 4., 4.571, 4906.724, 24.668, 
  32.839, 142.765, 0.617, 0.705, 1.05, "", "", "", "", "", "", "", "", 2459., 
  443913., 68.44, 0.379, 3013., 0.465, 0.071, 14.1, "tests performed", "", 
  "", "", "", "", "", "", "", "", 52.78, 6.486201*^6, 307.811, 27.6, 8.273, 
  5.417, 7292.458, 2.2, 167.295, 8.87, 2.5, 18.8, 90.65, 1.3, 73.32, 0.673}, 
 {"SLV", "North America", "El Salvador", "2020-10-20", 31975., 149., 213.571, 
  929., 3., 4.286, 4929.696, 22.972, 32.927, 143.227, 0.463, 0.661, 1.05, "", 
  "", "", "", "", "", "", "", 2482., 446395., 68.822, 0.383, 2881., 0.444, 
  0.074, 13.5, "tests performed", "", "", "", "", "", "", "", "", "", 52.78, 
  6.486201*^6, 307.811, 27.6, 8.273, 5.417, 7292.458, 2.2, 167.295, 8.87, 
  2.5, 18.8, 90.65, 1.3, 73.32, 0.673}, {"SLV", "North America", 
  "El Salvador", "2020-10-21", 32120., 145., 193.429, 933., 4., 4.143, 
  4952.051, 22.355, 29.822, 143.844, 0.617, 0.639, 1.04, "", "", "", "", "", 
  "", "", "", 2442., 448837., 69.199, 0.376, 2735., 0.422, 0.071, 14.1, 
  "tests performed", "", "", "", "", "", "", "", "", "", 52.78, 6.486201*^6, 
  307.811, 27.6, 8.273, 5.417, 7292.458, 2.2, 167.295, 8.87, 2.5, 18.8, 
  90.65, 1.3, 73.32, 0.673}, {"SLV", "North America", "El Salvador", 
  "2020-10-22", 32262., 142., 171.571, 936., 3., 4., 4973.944, 21.893, 
  26.452, 144.306, 0.463, 0.617, 1.04, "", "", "", "", "", "", "", "", 2476., 
  451313., 69.58, 0.382, 2598., 0.401, 0.066, 15.1, "tests performed", "", 
  "", "", "", "", "", "", "", "", 52.78, 6.486201*^6, 307.811, 27.6, 8.273, 
  5.417, 7292.458, 2.2, 167.295, 8.87, 2.5, 18.8, 90.65, 1.3, 73.32, 0.673}, 
 {"SLV", "North America", "El Salvador", "2020-10-23", 32421., 159., 165.143, 
  940., 4., 4., 4998.457, 24.514, 25.461, 144.923, 0.617, 0.617, 1.04, "", 
  "", "", "", "", "", "", "", 2428., 453741., 69.955, 0.374, 2449., 0.378, 
  0.067, 14.8, "tests performed", "", "", "", "", "", "", "", "", "", 52.78, 
  6.486201*^6, 307.811, 27.6, 8.273, 5.417, 7292.458, 2.2, 167.295, 8.87, 
  2.5, 18.8, 90.65, 1.3, 73.32, 0.673}, {"SLV", "North America", 
  "El Salvador", "2020-10-24", 32585., 164., 161.286, 944., 4., 3.857, 
  5023.742, 25.284, 24.866, 145.54, 0.617, 0.595, 1.04, "", "", "", "", "", 
  "", "", "", 2450., 456191., 70.333, 0.378, 2451., 0.378, 0.066, 15.2, 
  "tests performed", "", "", "", "", "", "", "", "", "", 52.78, 6.486201*^6, 
  307.811, 27.6, 8.273, 5.417, 7292.458, 2.2, 167.295, 8.87, 2.5, 18.8, 
  90.65, 1.3, 73.32, 0.673}, {"SLV", "North America", "El Salvador", 
  "2020-10-25", 32752., 167., 155.143, 949., 5., 3.857, 5049.489, 25.747, 
  23.919, 146.311, 0.771, 0.595, 1.04, "", "", "", "", "", "", "", "", 2465., 
  458656., 70.713, 0.38, 2457., 0.379, 0.063, 15.8, "tests performed", "", 
  "", "", "", "", "", "", "", "", 52.78, 6.486201*^6, 307.811, 27.6, 8.273, 
  5.417, 7292.458, 2.2, 167.295, 8.87, 2.5, 18.8, 90.65, 1.3, 73.32, 0.673}, 
 {"SLV", "North America", "El Salvador", "2020-10-26", 32925., 173., 157., 
  953., 4., 3.857, 5076.161, 26.672, 24.205, 146.927, 0.617, 0.595, 1.04, "", 
  "", "", "", "", "", "", "", 2452., 461108., 71.091, 0.378, 2456., 0.379, 
  0.064, 15.6, "tests performed", "", "", "", "", "", "", "", "", "", 52.78, 
  6.486201*^6, 307.811, 27.6, 8.273, 5.417, 7292.458, 2.2, 167.295, 8.87, 
  2.5, 18.8, 90.65, 1.3, 73.32, 0.673}, {"SLV", "North America", 
  "El Salvador", "2020-10-27", 33090., 165., 159.286, 957., 4., 4., 5101.6, 
  25.439, 24.558, 147.544, 0.617, 0.617, 1.04, "", "", "", "", "", "", "", 
  "", 2485., 463593., 71.474, 0.383, 2457., 0.379, 0.065, 15.4, 
  "tests performed", "", "", "", "", "", "", "", "", "", 52.78, 6.486201*^6, 
  307.811, 27.6, 8.273, 5.417, 7292.458, 2.2, 167.295, 8.87, 2.5, 18.8, 
  90.65, 1.3, 73.32, 0.673}, {"SLV", "North America", "El Salvador", 
  "2020-10-28", 33264., 174., 163.429, 962., 5., 4.143, 5128.426, 26.826, 
  25.196, 148.315, 0.771, 0.639, 1.04, "", "", "", "", "", "", "", "", 2431., 
  466024., 71.849, 0.375, 2455., 0.378, 0.067, 15., "tests performed", "", 
  "", "", "", "", "", "", "", "", 52.78, 6.486201*^6, 307.811, 27.6, 8.273, 
  5.417, 7292.458, 2.2, 167.295, 8.87, 2.5, 18.8, 90.65, 1.3, 73.32, 0.673}, 
 {"SLV", "North America", "El Salvador", "2020-10-29", 33445., 181., 169., 
  967., 5., 4.429, 5156.331, 27.905, 26.055, 149.086, 0.771, 0.683, 1.04, "", 
  "", "", "", "", "", "", "", 2483., 468507., 72.231, 0.383, 2456., 0.379, 
  0.069, 14.5, "tests performed", "", "", "", "", "", "", "", "", "", 52.78, 
  6.486201*^6, 307.811, 27.6, 8.273, 5.417, 7292.458, 2.2, 167.295, 8.87, 
  2.5, 18.8, 90.65, 1.3, 73.32, 0.673}, {"SLV", "North America", 
  "El Salvador", "2020-10-30", 33631., 186., 172.857, 971., 4., 4.429, 
  5185.007, 28.676, 26.65, 149.702, 0.617, 0.683, 1.04, "", "", "", "", "", 
  "", "", "", 2406., 470913., 72.602, 0.371, 2453., 0.378, 0.07, 14.2, 
  "tests performed", "", "", "", "", "", "", "", "", "", 52.78, 6.486201*^6, 
  307.811, 27.6, 8.273, 5.417, 7292.458, 2.2, 167.295, 8.87, 2.5, 18.8, 
  90.65, 1.3, 73.32, 0.673}, {"SLV", "North America", "El Salvador", 
  "2020-10-31", 33826., 195., 177.286, 975., 4., 4.429, 5215.071, 30.064, 
  27.333, 150.319, 0.617, 0.683, 1.04, "", "", "", "", "", "", "", "", 2421., 
  473334., 72.976, 0.373, 2449., 0.378, 0.072, 13.8, "tests performed", "", 
  "", "", "", "", "", "", "", "", 52.78, 6.486201*^6, 307.811, 27.6, 8.273, 
  5.417, 7292.458, 2.2, 167.295, 8.87, 2.5, 18.8, 90.65, 1.3, 73.32, 0.673}, 
 {"SLV", "North America", "El Salvador", "2020-11-01", 34015., 189., 180.429, 
  979., 4., 4.286, 5244.21, 29.139, 27.817, 150.936, 0.617, 0.661, 1.04, "", 
  "", "", "", "", "", "", "", 2461., 475795., 73.355, 0.379, 2448., 0.377, 
  0.074, 13.6, "tests performed", "", "", "", "", "", "", "", "", "", 52.78, 
  6.486201*^6, 307.811, 27.6, 8.273, 5.417, 7292.458, 2.2, 167.295, 8.87, 
  2.5, 18.8, 90.65, 1.3, 73.32, 0.673}, {"SLV", "North America", 
  "El Salvador", "2020-11-02", 34214., 199., 184.143, 983., 4., 4.286, 
  5274.89, 30.681, 28.39, 151.553, 0.617, 0.661, 1.04, "", "", "", "", "", 
  "", "", "", 2443., 478238., 73.732, 0.377, 2447., 0.377, 0.075, 13.3, 
  "tests performed", "", "", "", "", "", "", "", "", "", 52.78, 6.486201*^6, 
  307.811, 27.6, 8.273, 5.417, 7292.458, 2.2, 167.295, 8.87, 2.5, 18.8, 
  90.65, 1.3, 73.32, 0.673}, {"SLV", "North America", "El Salvador", 
  "2020-11-03", 34404., 190., 187.714, 987., 4., 4.286, 5304.183, 29.293, 
  28.941, 152.169, 0.617, 0.661, 1.04, "", "", "", "", "", "", "", "", 2247., 
  480485., 74.078, 0.346, 2413., 0.372, 0.078, 12.9, "tests performed", "", 
  "", "", "", "", "", "", "", "", 52.78, 6.486201*^6, 307.811, 27.6, 8.273, 
  5.417, 7292.458, 2.2, 167.295, 8.87, 2.5, 18.8, 90.65, 1.3, 73.32, 0.673}, 
 {"SLV", "North America", "El Salvador", "2020-11-04", 34577., 173., 187.571, 
  992., 5., 4.286, 5330.855, 26.672, 28.919, 152.94, 0.771, 0.661, 1.03, "", 
  "", "", "", "", "", "", "", 2408., 482893., 74.449, 0.371, 2410., 0.372, 
  0.078, 12.8, "tests performed", "", "", "", "", "", "", "", "", "", 52.78, 
  6.486201*^6, 307.811, 27.6, 8.273, 5.417, 7292.458, 2.2, 167.295, 8.87, 
  2.5, 18.8, 90.65, 1.3, 73.32, 0.673}, {"SLV", "North America", 
  "El Salvador", "2020-11-05", 34782., 205., 191., 997., 5., 4.286, 5362.461, 
  31.606, 29.447, 153.711, 0.771, 0.661, 1.03, "", "", "", "", "", "", "", 
  "", 2430., 485323., 74.824, 0.375, 2402., 0.37, 0.08, 12.6, 
  "tests performed", "", "", "", "", "", "", "", "", "", 52.78, 6.486201*^6, 
  307.811, 27.6, 8.273, 5.417, 7292.458, 2.2, 167.295, 8.87, 2.5, 18.8, 
  90.65, 1.3, 73.32, 0.673}, {"SLV", "North America", "El Salvador", 
  "2020-11-06", 34966., 184., 190.714, 1002., 5., 4.429, 5390.829, 28.368, 
  29.403, 154.482, 0.771, 0.683, 1.03, "", "", "", "", "", "", "", "", 2414., 
  487737., 75.196, 0.372, 2403., 0.37, 0.079, 12.6, "tests performed", "", 
  "", "", "", "", "", "", "", "", 52.78, 6.486201*^6, 307.811, 27.6, 8.273, 
  5.417, 7292.458, 2.2, 167.295, 8.87, 2.5, 18.8, 90.65, 1.3, 73.32, 0.673}, 
 {"SLV", "North America", "El Salvador", "2020-11-07", 35145., 179., 188.429, 
  1006., 4., 4.429, 5418.426, 27.597, 29.051, 155.098, 0.617, 0.683, 1.03, 
  "", "", "", "", "", "", "", "", 2412., 490149., 75.568, 0.372, 2402., 0.37, 
  0.078, 12.7, "tests performed", "", "", "", "", "", "", "", "", "", 52.78, 
  6.486201*^6, 307.811, 27.6, 8.273, 5.417, 7292.458, 2.2, 167.295, 8.87, 
  2.5, 18.8, 90.65, 1.3, 73.32, 0.673}, {"SLV", "North America", 
  "El Salvador", "2020-11-08", 35326., 181., 187.286, 1010., 4., 4.429, 
  5446.331, 27.905, 28.874, 155.715, 0.617, 0.683, 1.03, "", "", "", "", "", 
  "", "", "", 2457., 492606., 75.947, 0.379, 2402., 0.37, 0.078, 12.8, 
  "tests performed", "", "", "", "", "", "", "", "", "", 52.78, 6.486201*^6, 
  307.811, 27.6, 8.273, 5.417, 7292.458, 2.2, 167.295, 8.87, 2.5, 18.8, 
  90.65, 1.3, 73.32, 0.673}, {"SLV", "North America", "El Salvador", 
  "2020-11-09", 35509., 183., 185., 1014., 4., 4.429, 5474.545, 28.214, 
  28.522, 156.332, 0.617, 0.683, 1.03, "", "", "", "", "", "", "", "", 2476., 
  495082., 76.329, 0.382, 2406., 0.371, 0.077, 13., "tests performed", "", 
  "", "", "", "", "", "", "", "", 52.78, 6.486201*^6, 307.811, 27.6, 8.273, 
  5.417, 7292.458, 2.2, 167.295, 8.87, 2.5, 18.8, 90.65, 1.3, 73.32, 0.673}, 
 {"SLV", "North America", "El Salvador", "2020-11-10", 35684., 175., 182.857, 
  1020., 6., 4.714, 5501.525, 26.98, 28.192, 157.257, 0.925, 0.727, 1.03, "", 
  "", "", "", "", "", "", "", 2494., 497576., 76.713, 0.385, 2442., 0.376, 
  0.075, 13.4, "tests performed", "", "", "", "", "", "", "", "", "", 52.78, 
  6.486201*^6, 307.811, 27.6, 8.273, 5.417, 7292.458, 2.2, 167.295, 8.87, 
  2.5, 18.8, 90.65, 1.3, 73.32, 0.673}, {"SLV", "North America", 
  "El Salvador", "2020-11-11", 35862., 178., 183.571, 1024., 4., 4.571, 
  5528.968, 27.443, 28.302, 157.874, 0.617, 0.705, 1.03, "", "", "", "", "", 
  "", "", "", 2493., 500069., 77.097, 0.384, 2454., 0.378, 0.075, 13.4, 
  "tests performed", "", "", "", "", "", "", "", "", "", 52.78, 6.486201*^6, 
  307.811, 27.6, 8.273, 5.417, 7292.458, 2.2, 167.295, 8.87, 2.5, 18.8, 
  90.65, 1.3, 73.32, 0.673}, {"SLV", "North America", "El Salvador", 
  "2020-11-12", 36030., 168., 178.286, 1028., 4., 4.429, 5554.869, 25.901, 
  27.487, 158.49, 0.617, 0.683, 1.03, "", "", "", "", "", "", "", "", 2438., 
  502507., 77.473, 0.376, 2455., 0.378, 0.073, 13.8, "tests performed", "", 
  "", "", "", "", "", "", "", "", 52.78, 6.486201*^6, 307.811, 27.6, 8.273, 
  5.417, 7292.458, 2.2, 167.295, 8.87, 2.5, 18.8, 90.65, 1.3, 73.32, 0.673}, 
 {"SLV", "North America", "El Salvador", "2020-11-13", 36195., 165., 175.571, 
  1033., 5., 4.429, 5580.308, 25.439, 27.068, 159.261, 0.771, 0.683, 1.03, 
  "", "", "", "", "", "", "", "", 2431., 504938., 77.848, 0.375, 2457., 
  0.379, 0.071, 14., "tests performed", "", "", "", "", "", "", "", "", "", 
  52.78, 6.486201*^6, 307.811, 27.6, 8.273, 5.417, 7292.458, 2.2, 167.295, 
  8.87, 2.5, 18.8, 90.65, 1.3, 73.32, 0.673}, 
 {"SLV", "North America", "El Salvador", "2020-11-14", 36358., 163., 173.286, 
  1039., 6., 4.714, 5605.438, 25.13, 26.716, 160.186, 0.925, 0.727, 1.03, "", 
  "", "", "", "", "", "", "", 2461., 507399., 78.227, 0.379, 2464., 0.38, 
  0.07, 14.2, "tests performed", "", "", "", "", "", "", "", "", "", 52.78, 
  6.486201*^6, 307.811, 27.6, 8.273, 5.417, 7292.458, 2.2, 167.295, 8.87, 
  2.5, 18.8, 90.65, 1.3, 73.32, 0.673}, {"SLV", "North America", 
  "El Salvador", "2020-11-15", 36516., 158., 170., 1044., 5., 4.857, 
  5629.798, 24.359, 26.209, 160.957, 0.771, 0.749, 1.02, "", "", "", "", "", 
  "", "", "", 2420., 509819., 78.601, 0.373, 2459., 0.379, 0.069, 14.5, 
  "tests performed", "", "", "", "", "", "", "", "", "", 52.78, 6.486201*^6, 
  307.811, 27.6, 8.273, 5.417, 7292.458, 2.2, 167.295, 8.87, 2.5, 18.8, 
  90.65, 1.3, 73.32, 0.673}, {"SLV", "North America", "El Salvador", 
  "2020-11-16", 36669., 153., 165.714, 1047., 3., 4.714, 5653.386, 23.589, 
  25.549, 161.42, 0.463, 0.727, 1.03, "", "", "", "", "", "", "", "", 2437., 
  512256., 78.976, 0.376, 2453., 0.378, 0.068, 14.8, "tests performed", "", 
  "", "", "", "", "", "", "", "", 52.78, 6.486201*^6, 307.811, 27.6, 8.273, 
  5.417, 7292.458, 2.2, 167.295, 8.87, 2.5, 18.8, 90.65, 1.3, 73.32, 0.673}, 
 {"SLV", "North America", "El Salvador", "2020-11-17", 36819., 150., 162.143, 
  1052., 5., 4.571, 5676.512, 23.126, 24.998, 162.19, 0.771, 0.705, 1.03, "", 
  "", "", "", "", "", "", "", 2467., 514723., 79.357, 0.38, 2450., 0.378, 
  0.066, 15.1, "tests performed", "", "", "", "", "", "", "", "", "", 52.78, 
  6.486201*^6, 307.811, 27.6, 8.273, 5.417, 7292.458, 2.2, 167.295, 8.87, 
  2.5, 18.8, 90.65, 1.3, 73.32, 0.673}, {"SLV", "North America", 
  "El Salvador", "2020-11-18", 36965., 146., 157.571, 1056., 4., 4.571, 
  5699.022, 22.509, 24.293, 162.807, 0.617, 0.705, 1.03, "", "", "", "", "", 
  "", "", "", 2452., 517175., 79.735, 0.378, 2444., 0.377, 0.064, 15.5, 
  "tests performed", "", "", "", "", "", "", "", "", "", 52.78, 6.486201*^6, 
  307.811, 27.6, 8.273, 5.417, 7292.458, 2.2, 167.295, 8.87, 2.5, 18.8, 
  90.65, 1.3, 73.32, 0.673}, {"SLV", "North America", "El Salvador", 
  "2020-11-19", 37109., 144., 154.143, 1061., 5., 4.714, 5721.223, 22.201, 
  23.765, 163.578, 0.771, 0.727, 1.03, "", "", "", "", "", "", "", "", 2444., 
  519619., 80.111, 0.377, 2445., 0.377, 0.063, 15.9, "tests performed", "", 
  "", "", "", "", "", "", "", "", 52.78, 6.486201*^6, 307.811, 27.6, 8.273, 
  5.417, 7292.458, 2.2, 167.295, 8.87, 2.5, 18.8, 90.65, 1.3, 73.32, 0.673}, 
 {"SLV", "North America", "El Salvador", "2020-11-20", 37250., 141., 150.714, 
  1064., 3., 4.429, 5742.961, 21.738, 23.236, 164.041, 0.463, 0.683, 1.03, 
  "", "", "", "", "", "", "", "", 2453., 522072., 80.49, 0.378, 2448., 0.377, 
  0.062, 16.2, "tests performed", "", "", "", "", "", "", "", "", "", 52.78, 
  6.486201*^6, 307.811, 27.6, 8.273, 5.417, 7292.458, 2.2, 167.295, 8.87, 
  2.5, 18.8, 90.65, 1.3, 73.32, 0.673}, {"SLV", "North America", 
  "El Salvador", "2020-11-21", 37404., 154., 149.429, 1070., 6., 4.429, 
  5766.704, 23.743, 23.038, 164.966, 0.925, 0.683, 1.03, "", "", "", "", "", 
  "", "", "", 2469., 524541., 80.87, 0.381, 2449., 0.378, 0.061, 16.4, 
  "tests performed", "", "", "", "", "", "", "", "", "", 52.78, 6.486201*^6, 
  307.811, 27.6, 8.273, 5.417, 7292.458, 2.2, 167.295, 8.87, 2.5, 18.8, 
  90.65, 1.3, 73.32, 0.673}, {"SLV", "North America", "El Salvador", 
  "2020-11-22", 37562., 158., 149.429, 1075., 5., 4.429, 5791.063, 24.359, 
  23.038, 165.736, 0.771, 0.683, 1.03, "", "", "", "", "", "", "", "", 3455., 
  527996., 81.403, 0.533, 2597., 0.4, 0.058, 17.4, "tests performed", "", "", 
  "", "", "", "", "", "", "", 52.78, 6.486201*^6, 307.811, 27.6, 8.273, 
  5.417, 7292.458, 2.2, 167.295, 8.87, 2.5, 18.8, 90.65, 1.3, 73.32, 0.673}, 
 {"SLV", "North America", "El Salvador", "2020-11-23", 37719., 157., 150., 
  1081., 6., 4.857, 5815.268, 24.205, 23.126, 166.662, 0.925, 0.749, 1.03, 
  "", "", "", "", "", "", "", "", 2460., 530456., 81.782, 0.379, 2600., 
  0.401, 0.058, 17.3, "tests performed", "", "", "", "", "", "", "", "", "", 
  52.78, 6.486201*^6, 307.811, 27.6, 8.273, 5.417, 7292.458, 2.2, 167.295, 
  8.87, 2.5, 18.8, 90.65, 1.3, 73.32, 0.673}, 
 {"SLV", "North America", "El Salvador", "2020-11-24", 37884., 165., 152.143, 
  1086., 5., 4.857, 5840.707, 25.439, 23.456, 167.432, 0.771, 0.749, 1.03, 
  "", "", "", "", "", "", "", "", 2474., 532930., 82.164, 0.381, 2601., 
  0.401, 0.058, 17.1, "tests performed", "", "", "", "", "", "", "", "", "", 
  47.22, 6.486201*^6, 307.811, 27.6, 8.273, 5.417, 7292.458, 2.2, 167.295, 
  8.87, 2.5, 18.8, 90.65, 1.3, 73.32, 0.673}, 
 {"SLV", "North America", "El Salvador", "2020-11-25", 38058., 174., 156.143, 
  1086., 0., 4.286, 5867.533, 26.826, 24.073, 167.432, 0., 0.661, 1.04, "", 
  "", "", "", "", "", "", "", 2439., 535369., 82.54, 0.376, 2599., 0.401, 
  0.06, 16.6, "tests performed", "", "", "", "", "", "", "", "", "", 47.22, 
  6.486201*^6, 307.811, 27.6, 8.273, 5.417, 7292.458, 2.2, 167.295, 8.87, 
  2.5, 18.8, 90.65, 1.3, 73.32, 0.673}, {"SLV", "North America", 
  "El Salvador", "2020-11-26", 38228., 170., 159.857, 1098., 12., 5.286, 
  5893.743, 26.209, 24.646, 169.282, 1.85, 0.815, 1.04, "", "", "", "", "", 
  "", "", "", 2499., 537868., 82.925, 0.385, 2607., 0.402, 0.061, 16.3, 
  "tests performed", "", "", "", "", "", "", "", "", "", 47.22, 6.486201*^6, 
  307.811, 27.6, 8.273, 5.417, 7292.458, 2.2, 167.295, 8.87, 2.5, 18.8, 
  90.65, 1.3, 73.32, 0.673}, {"SLV", "North America", "El Salvador", 
  "2020-11-27", 38405., 177., 165., 1102., 4., 5.429, 5921.031, 27.289, 
  25.439, 169.899, 0.617, 0.837, 1.04, "", "", "", "", "", "", "", "", 2453., 
  540321., 83.303, 0.378, 2607., 0.402, 0.063, 15.8, "tests performed", "", 
  "", "", "", "", "", "", "", "", 47.22, 6.486201*^6, 307.811, 27.6, 8.273, 
  5.417, 7292.458, 2.2, 167.295, 8.87, 2.5, 18.8, 90.65, 1.3, 73.32, 0.673}, 
 {"SLV", "North America", "El Salvador", "2020-11-28", 38586., 181., 168.857, 
  1107., 5., 5.286, 5948.937, 27.905, 26.033, 170.67, 0.771, 0.815, 1.04, "", 
  "", "", "", "", "", "", "", 2443., 542764., 83.68, 0.377, 2603., 0.401, 
  0.065, 15.4, "tests performed", "", "", "", "", "", "", "", "", "", 47.22, 
  6.486201*^6, 307.811, 27.6, 8.273, 5.417, 7292.458, 2.2, 167.295, 8.87, 
  2.5, 18.8, 90.65, 1.3, 73.32, 0.673}, {"SLV", "North America", 
  "El Salvador", "2020-11-29", 38758., 172., 170.857, 1111., 4., 5.143, 
  5975.455, 26.518, 26.342, 171.287, 0.617, 0.793, 1.04, "", "", "", "", "", 
  "", "", "", 2472., 545236., 84.061, 0.381, 2463., 0.38, 0.069, 14.4, 
  "tests performed", "", "", "", "", "", "", "", "", "", 47.22, 6.486201*^6, 
  307.811, 27.6, 8.273, 5.417, 7292.458, 2.2, 167.295, 8.87, 2.5, 18.8, 
  90.65, 1.3, 73.32, 0.673}, {"SLV", "North America", "El Salvador", 
  "2020-11-30", 38941., 183., 174.571, 1114., 3., 4.714, 6003.668, 28.214, 
  26.914, 171.749, 0.463, 0.727, 1.04, "", "", "", "", "", "", "", "", 2483., 
  547719., 84.444, 0.383, 2466., 0.38, 0.071, 14.1, "tests performed", "", 
  "", "", "", "", "", "", "", "", 47.22, 6.486201*^6, 307.811, 27.6, 8.273, 
  5.417, 7292.458, 2.2, 167.295, 8.87, 2.5, 18.8, 90.65, 1.3, 73.32, 0.673}, 
 {"SLV", "North America", "El Salvador", "2020-12-01", 39130., 189., 178., 
  1120., 6., 4.857, 6032.807, 29.139, 27.443, 172.674, 0.925, 0.749, 1.04, 
  "", "", "", "", "", "", "", "", 2460., 550179., 84.823, 0.379, 2464., 0.38, 
  0.072, 13.8, "tests performed", "", "", "", "", "", "", "", "", "", 47.22, 
  6.486201*^6, 307.811, 27.6, 8.273, 5.417, 7292.458, 2.2, 167.295, 8.87, 
  2.5, 18.8, 90.65, 1.3, 73.32, 0.673}, {"SLV", "North America", 
  "El Salvador", "2020-12-02", 39327., 197., 181.286, 1129., 9., 6.143, 
  6063.179, 30.372, 27.949, 174.062, 1.388, 0.947, 1.04, "", "", "", "", "", 
  "", "", "", 2476., 552655., 85.205, 0.382, 2469., 0.381, 0.073, 13.6, 
  "tests performed", "", "", "", "", "", "", "", "", "", 47.22, 6.486201*^6, 
  307.811, 27.6, 8.273, 5.417, 7292.458, 2.2, 167.295, 8.87, 2.5, 18.8, 
  90.65, 1.3, 73.32, 0.673}, {"SLV", "North America", "El Salvador", 
  "2020-12-03", 39515., 188., 183.857, 1134., 5., 5.143, 6092.164, 28.985, 
  28.346, 174.833, 0.771, 0.793, 1.05, "", "", "", "", "", "", "", "", 2474., 
  555129., 85.586, 0.381, 2466., 0.38, 0.075, 13.4, "tests performed", "", 
  "", "", "", "", "", "", "", "", 47.22, 6.486201*^6, 307.811, 27.6, 8.273, 
  5.417, 7292.458, 2.2, 167.295, 8.87, 2.5, 18.8, 90.65, 1.3, 73.32, 0.673}, 
 {"SLV", "North America", "El Salvador", "2020-12-04", 39718., 203., 187.571, 
  1142., 8., 5.714, 6123.461, 31.297, 28.919, 176.066, 1.233, 0.881, 1.05, 
  "", "", "", "", "", "", "", "", 2414., 557543., 85.958, 0.372, 2460., 
  0.379, 0.076, 13.1, "tests performed", "", "", "", "", "", "", "", "", "", 
  47.22, 6.486201*^6, 307.811, 27.6, 8.273, 5.417, 7292.458, 2.2, 167.295, 
  8.87, 2.5, 18.8, 90.65, 1.3, 73.32, 0.673}, 
 {"SLV", "North America", "El Salvador", "2020-12-05", 39930., 212., 192., 
  1153., 11., 6.571, 6156.146, 32.685, 29.601, 177.762, 1.696, 1.013, 1.05, 
  "", "", "", "", "", "", "", "", 2474., 560017., 86.34, 0.381, 2465., 0.38, 
  0.078, 12.8, "tests performed", "", "", "", "", "", "", "", "", "", 47.22, 
  6.486201*^6, 307.811, 27.6, 8.273, 5.417, 7292.458, 2.2, 167.295, 8.87, 
  2.5, 18.8, 90.65, 1.3, 73.32, 0.673}, {"SLV", "North America", 
  "El Salvador", "2020-12-06", 40131., 201., 196.143, 1159., 6., 6.857, 
  6187.135, 30.989, 30.24, 178.687, 0.925, 1.057, 1.05, "", "", "", "", "", 
  "", "", "", 2405., 562422., 86.711, 0.371, 2455., 0.378, 0.08, 12.5, 
  "tests performed", "", "", "", "", "", "", "", "", "", 47.22, 6.486201*^6, 
  307.811, 27.6, 8.273, 5.417, 7292.458, 2.2, 167.295, 8.87, 2.5, 18.8, 
  90.65, 1.3, 73.32, 0.673}, {"SLV", "North America", "El Salvador", 
  "2020-12-07", 40345., 214., 200.571, 1164., 5., 7.143, 6220.128, 32.993, 
  30.923, 179.458, 0.771, 1.101, 1.05, "", "", "", "", "", "", "", "", 2463., 
  564885., 87.09, 0.38, 2452., 0.378, 0.082, 12.2, "tests performed", "", "", 
  "", "", "", "", "", "", "", 47.22, 6.486201*^6, 307.811, 27.6, 8.273, 
  5.417, 7292.458, 2.2, 167.295, 8.87, 2.5, 18.8, 90.65, 1.3, 73.32, 0.673}, 
 {"SLV", "North America", "El Salvador", "2020-12-08", 40551., 206., 203., 
  1168., 4., 6.857, 6251.888, 31.76, 31.297, 180.075, 0.617, 1.057, 1.05, "", 
  "", "", "", "", "", "", "", 2492., 567377., 87.474, 0.384, 2457., 0.379, 
  0.083, 12.1, "tests performed", "", "", "", "", "", "", "", "", "", 47.22, 
  6.486201*^6, 307.811, 27.6, 8.273, 5.417, 7292.458, 2.2, 167.295, 8.87, 
  2.5, 18.8, 90.65, 1.3, 73.32, 0.673}, {"SLV", "North America", 
  "El Salvador", "2020-12-09", 40741., 190., 202., 1174., 6., 6.429, 
  6281.181, 29.293, 31.143, 181., 0.925, 0.991, 1.05, "", "", "", "", "", "", 
  "", "", 2469., 569846., 87.855, 0.381, 2456., 0.379, 0.082, 12.2, 
  "tests performed", "", "", "", "", "", "", "", "", "", 47.22, 6.486201*^6, 
  307.811, 27.6, 8.273, 5.417, 7292.458, 2.2, 167.295, 8.87, 2.5, 18.8, 
  90.65, 1.3, 73.32, 0.673}, {"SLV", "North America", "El Salvador", 
  "2020-12-10", 40946., 205., 204.429, 1180., 6., 6.571, 6312.786, 31.606, 
  31.517, 181.925, 0.925, 1.013, 1.05, "", "", "", "", "", "", "", "", 2502., 
  572348., 88.241, 0.386, 2460., 0.379, 0.083, 12., "tests performed", "", 
  "", "", "", "", "", "", "", "", 47.22, 6.486201*^6, 307.811, 27.6, 8.273, 
  5.417, 7292.458, 2.2, 167.295, 8.87, 2.5, 18.8, 90.65, 1.3, 73.32, 0.673}, 
 {"SLV", "North America", "El Salvador", "2020-12-11", 41163., 217., 206.429, 
  1186., 6., 6.286, 6346.242, 33.456, 31.826, 182.85, 0.925, 0.969, 1.05, "", 
  "", "", "", "", "", "", "", 2453., 574801., 88.619, 0.378, 2465., 0.38, 
  0.084, 11.9, "tests performed", "", "", "", "", "", "", "", "", "", 47.22, 
  6.486201*^6, 307.811, 27.6, 8.273, 5.417, 7292.458, 2.2, 167.295, 8.87, 
  2.5, 18.8, 90.65, 1.3, 73.32, 0.673}, {"SLV", "North America", 
  "El Salvador", "2020-12-12", 41394., 231., 209.143, 1193., 7., 5.714, 
  6381.856, 35.614, 32.244, 183.929, 1.079, 0.881, 1.05, "", "", "", "", "", 
  "", "", "", 2471., 577272., 89., 0.381, 2465., 0.38, 0.085, 11.8, 
  "tests performed", "", "", "", "", "", "", "", "", "", 47.22, 6.486201*^6, 
  307.811, 27.6, 8.273, 5.417, 7292.458, 2.2, 167.295, 8.87, 2.5, 18.8, 
  90.65, 1.3, 73.32, 0.673}, {"SLV", "North America", "El Salvador", 
  "2020-12-13", 41631., 237., 214.286, 1200., 7., 5.857, 6418.395, 36.539, 
  33.037, 185.008, 1.079, 0.903, 1.05, "", "", "", "", "", "", "", "", 2470., 
  579742., 89.381, 0.381, 2474., 0.381, 0.087, 11.5, "tests performed", "", 
  "", "", "", "", "", "", "", "", 47.22, 6.486201*^6, 307.811, 27.6, 8.273, 
  5.417, 7292.458, 2.2, 167.295, 8.87, 2.5, 18.8, 90.65, 1.3, 73.32, 0.673}, 
 {"SLV", "North America", "El Salvador", "2020-12-14", 41880., 249., 219.286, 
  1205., 5., 5.857, 6456.784, 38.389, 33.808, 185.779, 0.771, 0.903, 1.05, 
  "", "", "", "", "", "", "", "", 2435., 582177., 89.756, 0.375, 2470., 
  0.381, 0.089, 11.3, "tests performed", "", "", "", "", "", "", "", "", "", 
  47.22, 6.486201*^6, 307.811, 27.6, 8.273, 5.417, 7292.458, 2.2, 167.295, 
  8.87, 2.5, 18.8, 90.65, 1.3, 73.32, 0.673}, 
 {"SLV", "North America", "El Salvador", "2020-12-15", 42132., 252., 225.857, 
  1212., 7., 6.286, 6495.636, 38.852, 34.821, 186.858, 1.079, 0.969, 1.05, 
  "", "", "", "", "", "", "", "", 2462., 584639., 90.136, 0.38, 2466., 0.38, 
  0.092, 10.9, "tests performed", "", "", "", "", "", "", "", "", "", 47.22, 
  6.486201*^6, 307.811, 27.6, 8.273, 5.417, 7292.458, 2.2, 167.295, 8.87, 
  2.5, 18.8, 90.65, 1.3, 73.32, 0.673}, {"SLV", "North America", 
  "El Salvador", "2020-12-16", 42397., 265., 236.571, 1219., 7., 6.429, 
  6536.492, 40.856, 36.473, 187.937, 1.079, 0.991, 1.05, "", "", "", "", "", 
  "", "", "", 2465., 587104., 90.516, 0.38, 2465., 0.38, 0.096, 10.4, 
  "tests performed", "", "", "", "", "", "", "", "", "", 47.22, 6.486201*^6, 
  307.811, 27.6, 8.273, 5.417, 7292.458, 2.2, 167.295, 8.87, 2.5, 18.8, 
  90.65, 1.3, 73.32, 0.673}, {"SLV", "North America", "El Salvador", 
  "2020-12-17", 42641., 244., 242.143, 1227., 8., 6.714, 6574.11, 37.618, 
  37.332, 189.171, 1.233, 1.035, 1.05, "", "", "", "", "", "", "", "", 2627., 
  589731., 90.921, 0.405, 2483., 0.383, 0.098, 10.3, "tests performed", "", 
  "", "", "", "", "", "", "", "", 47.22, 6.486201*^6, 307.811, 27.6, 8.273, 
  5.417, 7292.458, 2.2, 167.295, 8.87, 2.5, 18.8, 90.65, 1.3, 73.32, 0.673}, 
 {"SLV", "North America", "El Salvador", "2020-12-18", 42914., 273., 250.143, 
  1234., 7., 6.857, 6616.2, 42.089, 38.565, 190.25, 1.079, 1.057, 1.05, "", 
  "", "", "", "", "", "", "", 2427., 592158., 91.295, 0.374, 2480., 0.382, 
  0.101, 9.9, "tests performed", "", "", "", "", "", "", "", "", "", 47.22, 
  6.486201*^6, 307.811, 27.6, 8.273, 5.417, 7292.458, 2.2, 167.295, 8.87, 
  2.5, 18.8, 90.65, 1.3, 73.32, 0.673}, {"SLV", "North America", 
  "El Salvador", "2020-12-19", 43195., 281., 257.286, 1242., 8., 7., 
  6659.522, 43.323, 39.667, 191.483, 1.233, 1.079, 1.04, "", "", "", "", "", 
  "", "", "", 2422., 594580., 91.668, 0.373, 2473., 0.381, 0.104, 9.6, 
  "tests performed", "", "", "", "", "", "", "", "", "", 47.22, 6.486201*^6, 
  307.811, 27.6, 8.273, 5.417, 7292.458, 2.2, 167.295, 8.87, 2.5, 18.8, 
  90.65, 1.3, 73.32, 0.673}, {"SLV", "North America", "El Salvador", 
  "2020-12-20", 43477., 282., 263.714, 1250., 8., 7.143, 6702.999, 43.477, 
  40.658, 192.717, 1.233, 1.101, 1.04, "", "", "", "", "", "", "", "", 2453., 
  597033., 92.047, 0.378, 2470., 0.381, 0.107, 9.4, "tests performed", "", 
  "", "", "", "", "", "", "", "", 47.22, 6.486201*^6, 307.811, 27.6, 8.273, 
  5.417, 7292.458, 2.2, 167.295, 8.87, 2.5, 18.8, 90.65, 1.3, 73.32, 0.673}, 
 {"SLV", "North America", "El Salvador", "2020-12-21", 43772., 295., 270.286, 
  1257., 7., 7.429, 6748.48, 45.481, 41.671, 193.796, 1.079, 1.145, 1.04, "", 
  "", "", "", "", "", "", "", 2497., 599530., 92.432, 0.385, 2479., 0.382, 
  0.109, 9.2, "tests performed", "", "", "", "", "", "", "", "", "", 47.22, 
  6.486201*^6, 307.811, 27.6, 8.273, 5.417, 7292.458, 2.2, 167.295, 8.87, 
  2.5, 18.8, 90.65, 1.3, 73.32, 0.673}, {"SLV", "North America", 
  "El Salvador", "2020-12-22", 44058., 286., 275.143, 1265., 8., 7.571, 
  6792.574, 44.094, 42.42, 195.029, 1.233, 1.167, 1.04, "", "", "", "", "", 
  "", "", "", 2487., 602017., 92.815, 0.383, 2483., 0.383, 0.111, 9., 
  "tests performed", "", "", "", "", "", "", "", "", "", 47.22, 6.486201*^6, 
  307.811, 27.6, 8.273, 5.417, 7292.458, 2.2, 167.295, 8.87, 2.5, 18.8, 
  90.65, 1.3, 73.32, 0.673}, {"SLV", "North America", "El Salvador", 
  "2020-12-23", 44328., 270., 275.857, 1274., 9., 7.857, 6834.201, 41.627, 
  42.53, 196.417, 1.388, 1.211, 1.04, "", "", "", "", "", "", "", "", 2492., 
  604509., 93.199, 0.384, 2486., 0.383, 0.111, 9., "tests performed", "", "", 
  "", "", "", "", "", "", "", 47.22, 6.486201*^6, 307.811, 27.6, 8.273, 
  5.417, 7292.458, 2.2, 167.295, 8.87, 2.5, 18.8, 90.65, 1.3, 73.32, 0.673}, 
 {"SLV", "North America", "El Salvador", "2020-12-24", 44619., 291., 282.571, 
  1283., 9., 8., 6879.065, 44.864, 43.565, 197.805, 1.388, 1.233, 1.04, "", 
  "", "", "", "", "", "", "", 2466., 606975., 93.579, 0.38, 2463., 0.38, 
  0.115, 8.7, "tests performed", "", "", "", "", "", "", "", "", "", 47.22, 
  6.486201*^6, 307.811, 27.6, 8.273, 5.417, 7292.458, 2.2, 167.295, 8.87, 
  2.5, 18.8, 90.65, 1.3, 73.32, 0.673}, {"SLV", "North America", 
  "El Salvador", "2020-12-25", 44892., 273., 282.571, 1289., 6., 7.857, 
  6921.155, 42.089, 43.565, 198.73, 0.925, 1.211, 1.03, "", "", "", "", "", 
  "", "", "", "", "", "", "", 2291., 0.353, 0.123, 8.1, "tests performed", 
  "", "", "", "", "", "", "", "", "", 47.22, 6.486201*^6, 307.811, 27.6, 
  8.273, 5.417, 7292.458, 2.2, 167.295, 8.87, 2.5, 18.8, 90.65, 1.3, 73.32, 
  0.673}, {"SLV", "North America", "El Salvador", "2020-12-26", 44892., 0., 
  242.429, 1297., 8., 7.857, 6921.155, 0., 37.376, 199.963, 1.233, 1.211, 
  1.03, "", "", "", "", "", "", "", "", 2436., 609411., 93.955, 0.376, 2119., 
  0.327, 0.114, 8.7, "tests performed", "", "", "", "", "", "", "", "", "", 
  47.22, 6.486201*^6, 307.811, 27.6, 8.273, 5.417, 7292.458, 2.2, 167.295, 
  8.87, 2.5, 18.8, 90.65, 1.3, 73.32, 0.673}, 
 {"SLV", "North America", "El Salvador", "2020-12-27", 45157., 265., 240., 
  1305., 8., 7.857, 6962.011, 40.856, 37.002, 201.196, 1.233, 1.211, 1.03, 
  "", "", "", "", "", "", "", "", 2438., 611849., 94.331, 0.376, 2117., 
  0.326, 0.113, 8.8, "tests performed", "", "", "", "", "", "", "", "", "", 
  47.22, 6.486201*^6, 307.811, 27.6, 8.273, 5.417, 7292.458, 2.2, 167.295, 
  8.87, 2.5, 18.8, 90.65, 1.3, 73.32, 0.673}, 
 {"SLV", "North America", "El Salvador", "2020-12-28", 45415., 258., 234.714, 
  1313., 8., 8., 7001.787, 39.777, 36.187, 202.43, 1.233, 1.233, 1.03, "", 
  "", "", "", "", "", "", "", 2470., 614319., 94.712, 0.381, 2113., 0.326, 
  0.111, 9., "tests performed", "", "", "", "", "", "", "", "", "", 47.22, 
  6.486201*^6, 307.811, 27.6, 8.273, 5.417, 7292.458, 2.2, 167.295, 8.87, 
  2.5, 18.8, 90.65, 1.3, 73.32, 0.673}, {"SLV", "North America", 
  "El Salvador", "2020-12-29", 45684., 269., 232.286, 1313., 0., 6.857, 
  7043.26, 41.473, 35.812, 202.43, 0., 1.057, 1.03, "", "", "", "", "", "", 
  "", "", 2416., 616735., 95.084, 0.372, 2103., 0.324, 0.11, 9.1, 
  "tests performed", "", "", "", "", "", "", "", "", "", 47.22, 6.486201*^6, 
  307.811, 27.6, 8.273, 5.417, 7292.458, 2.2, 167.295, 8.87, 2.5, 18.8, 
  90.65, 1.3, 73.32, 0.673}, {"SLV", "North America", "El Salvador", 
  "2020-12-30", 45960., 276., 233.143, 1327., 14., 7.571, 7085.812, 42.552, 
  35.944, 204.588, 2.158, 1.167, 1.03, "", "", "", "", "", "", "", "", 2404., 
  619139., 95.455, 0.371, 2090., 0.322, 0.112, 9., "tests performed", "", "", 
  "", "", "", "", "", "", "", 47.22, 6.486201*^6, 307.811, 27.6, 8.273, 
  5.417, 7292.458, 2.2, 167.295, 8.87, 2.5, 18.8, 90.65, 1.3, 73.32, 0.673}, 
 {"SLV", "North America", "El Salvador", "2020-12-31", 46242., 282., 231.857, 
  1327., 0., 6.286, 7129.289, 43.477, 35.746, 204.588, 0., 0.969, 1.03, "", 
  "", "", "", "", "", "", "", 2441., 621580., 95.831, 0.376, 2086., 0.322, 
  0.111, 9., "tests performed", "", "", "", "", "", "", "", "", "", 47.22, 
  6.486201*^6, 307.811, 27.6, 8.273, 5.417, 7292.458, 2.2, 167.295, 8.87, 
  2.5, 18.8, 90.65, 1.3, 73.32, 0.673}, {"SLV", "North America", 
  "El Salvador", "2021-01-01", 46515., 273., 231.857, 1327., 0., 5.429, 
  7171.378, 42.089, 35.746, 204.588, 0., 0.837, 1.03, "", "", "", "", "", "", 
  "", "", "", "", "", "", 2090., 0.322, 0.111, 9., "tests performed", "", "", 
  "", "", "", "", "", "", "", 47.22, 6.486201*^6, 307.811, 27.6, 8.273, 
  5.417, 7292.458, 2.2, 167.295, 8.87, 2.5, 18.8, 90.65, 1.3, 73.32, 0.673}, 
 {"SLV", "North America", "El Salvador", "2021-01-02", 46803., 288., 273., 
  1327., 0., 4.286, 7215.78, 44.402, 42.089, 204.588, 0., 0.661, 1.02, "", 
  "", "", "", "", "", "", "", 2487., 624067., 96.215, 0.383, 2094., 0.323, 
  0.13, 7.7, "tests performed", "", "", "", "", "", "", "", "", "", 47.22, 
  6.486201*^6, 307.811, 27.6, 8.273, 5.417, 7292.458, 2.2, 167.295, 8.87, 
  2.5, 18.8, 90.65, 1.3, 73.32, 0.673}, {"SLV", "North America", 
  "El Salvador", "2021-01-03", 46803., 0., 235.143, 1358., 31., 7.571, 
  7215.78, 0., 36.253, 209.368, 4.779, 1.167, 1.02, "", "", "", "", "", "", 
  "", "", 2224., 626291., 96.557, 0.343, 2063., 0.318, 0.114, 8.8, 
  "tests performed", "", "", "", "", "", "", "", "", "", 47.22, 6.486201*^6, 
  307.811, 27.6, 8.273, 5.417, 7292.458, 2.2, 167.295, 8.87, 2.5, 18.8, 
  90.65, 1.3, 73.32, 0.673}, {"SLV", "North America", "El Salvador", 
  "2021-01-04", 47087., 284., 238.857, 1364., 6., 7.286, 7259.565, 43.785, 
  36.825, 210.293, 0.925, 1.123, 1.02, "", "", "", "", "", "", "", "", 2428., 
  628719., 96.932, 0.374, 2057., 0.317, 0.116, 8.6, "tests performed", "", 
  "", "", "", "", "", "", "", "", 47.22, 6.486201*^6, 307.811, 27.6, 8.273, 
  5.417, 7292.458, 2.2, 167.295, 8.87, 2.5, 18.8, 90.65, 1.3, 73.32, 0.673}, 
 {"SLV", "North America", "El Salvador", "2021-01-05", 47355., 268., 238.714, 
  1373., 9., 8.571, 7300.884, 41.318, 36.803, 211.68, 1.388, 1.321, 1.02, "", 
  "", "", "", "", "", "", "", 2416., 631135., 97.304, 0.372, 2057., 0.317, 
  0.116, 8.6, "tests performed", "", "", "", "", "", "", "", "", "", 47.22, 
  6.486201*^6, 307.811, 27.6, 8.273, 5.417, 7292.458, 2.2, 167.295, 8.87, 
  2.5, 18.8, 90.65, 1.3, 73.32, 0.673}, {"SLV", "North America", 
  "El Salvador", "2021-01-06", 47645., 290., 240.714, 1382., 9., 7.857, 
  7345.594, 44.71, 37.112, 213.068, 1.388, 1.211, 1.02, "", "", "", "", "", 
  "", "", "", 2439., 633574., 97.68, 0.376, 2062., 0.318, 0.117, 8.6, 
  "tests performed", "", "", "", "", "", "", "", "", "", 47.22, 6.486201*^6, 
  307.811, 27.6, 8.273, 5.417, 7292.458, 2.2, 167.295, 8.87, 2.5, 18.8, 
  90.65, 1.3, 73.32, 0.673}, {"SLV", "North America", "El Salvador", 
  "2021-01-07", 47948., 303., 243.714, 1390., 8., 9., 7392.309, 46.715, 
  37.574, 214.301, 1.233, 1.388, 1.02, "", "", "", "", "", "", "", "", 2445., 
  636019., 98.057, 0.377, 2063., 0.318, 0.118, 8.5, "tests performed", "", 
  "", "", "", "", "", "", "", "", 47.22, 6.486201*^6, 307.811, 27.6, 8.273, 
  5.417, 7292.458, 2.2, 167.295, 8.87, 2.5, 18.8, 90.65, 1.3, 73.32, 0.673}, 
 {"SLV", "North America", "El Salvador", "2021-01-08", 48255., 307., 248.571, 
  1398., 8., 10.143, 7439.64, 47.331, 38.323, 215.534, 1.233, 1.564, 1.02, 
  "", "", "", "", "", "", "", "", 2412., 638431., 98.429, 0.372, 2230., 
  0.344, 0.111, 9., "tests performed", "", "", "", "", "", "", "", "", "", 
  47.22, 6.486201*^6, 307.811, 27.6, 8.273, 5.417, 7292.458, 2.2, 167.295, 
  8.87, 2.5, 18.8, 90.65, 1.3, 73.32, 0.673}, 
 {"SLV", "North America", "El Salvador", "2021-01-09", 48574., 319., 253., 
  1408., 10., 11.571, 7488.821, 49.181, 39.006, 217.076, 1.542, 1.784, 1.02, 
  "", "", "", "", "", "", "", "", 2433., 640864., 98.804, 0.375, 2400., 0.37, 
  0.105, 9.5, "tests performed", "", "", "", "", "", "", "", "", "", 47.22, 
  6.486201*^6, 307.811, 27.6, 8.273, 5.417, 7292.458, 2.2, 167.295, 8.87, 
  2.5, 18.8, 90.65, 1.3, 73.32, 0.673}, {"SLV", "North America", 
  "El Salvador", "2021-01-10", 48905., 331., 300.286, 1419., 11., 8.714, 
  7539.853, 51.031, 46.296, 218.772, 1.696, 1.344, 1.02, "", "", "", "", "", 
  "", "", "", 2479., 643343., 99.186, 0.382, 2436., 0.376, 0.123, 8.1, 
  "tests performed", "", "", "", "", "", "", "", "", "", 47.22, 6.486201*^6, 
  307.811, 27.6, 8.273, 5.417, 7292.458, 2.2, 167.295, 8.87, 2.5, 18.8, 
  90.65, 1.3, 73.32, 0.673}, {"SLV", "North America", "El Salvador", 
  "2021-01-11", 49224., 319., 305.286, 1428., 9., 9.143, 7589.034, 49.181, 
  47.067, 220.16, 1.388, 1.41, 1.02, "", "", "", "", "", "", "", "", 2426., 
  645769., 99.56, 0.374, 2436., 0.376, 0.125, 8., "tests performed", "", "", 
  "", "", "", "", "", "", "", 47.22, 6.486201*^6, 307.811, 27.6, 8.273, 
  5.417, 7292.458, 2.2, 167.295, 8.87, 2.5, 18.8, 90.65, 1.3, 73.32, 0.673}, 
 {"SLV", "North America", "El Salvador", "2021-01-12", 49539., 315., 312., 
  1437., 9., 9.143, 7637.599, 48.565, 48.102, 221.547, 1.388, 1.41, 1.01, "", 
  "", "", "", "", "", "", "", 2449., 648218., 99.938, 0.378, 2440., 0.376, 
  0.128, 7.8, "tests performed", "", "", "", "", "", "", "", "", "", 47.22, 
  6.486201*^6, 307.811, 27.6, 8.273, 5.417, 7292.458, 2.2, 167.295, 8.87, 
  2.5, 18.8, 90.65, 1.3, 73.32, 0.673}, {"SLV", "North America", 
  "El Salvador", "2021-01-13", 49859., 320., 316.286, 1447., 10., 9.286, 
  7686.934, 49.336, 48.763, 223.089, 1.542, 1.432, 1.01, "", "", "", "", "", 
  "", "", "", 2484., 650702., 100.321, 0.383, 2447., 0.377, 0.129, 7.7, 
  "tests performed", "", "", "", "", "", "", "", "", "", 47.22, 6.486201*^6, 
  307.811, 27.6, 8.273, 5.417, 7292.458, 2.2, 167.295, 8.87, 2.5, 18.8, 
  90.65, 1.3, 73.32, 0.673}, {"SLV", "North America", "El Salvador", 
  "2021-01-14", 50157., 298., 315.571, 1459., 12., 9.857, 7732.878, 45.944, 
  48.653, 224.939, 1.85, 1.52, 1.01, "", "", "", "", "", "", "", "", 2465., 
  653167., 100.701, 0.38, 2450., 0.378, 0.129, 7.8, "tests performed", "", 
  "", "", "", "", "", "", "", "", 47.22, 6.486201*^6, 307.811, 27.6, 8.273, 
  5.417, 7292.458, 2.2, 167.295, 8.87, 2.5, 18.8, 90.65, 1.3, 73.32, 0.673}, 
 {"SLV", "North America", "El Salvador", "2021-01-15", 50467., 310., 316., 
  1469., 10., 10.143, 7780.672, 47.794, 48.719, 226.481, 1.542, 1.564, 1.01, 
  "", "", "", "", "", "", "", "", 2463., 655630., 101.081, 0.38, 2457., 
  0.379, 0.129, 7.8, "tests performed", "", "", "", "", "", "", "", "", "", 
  47.22, 6.486201*^6, 307.811, 27.6, 8.273, 5.417, 7292.458, 2.2, 167.295, 
  8.87, 2.5, 18.8, 90.65, 1.3, 73.32, 0.673}, 
 {"SLV", "North America", "El Salvador", "2021-01-16", 50784., 317., 315.714, 
  1479., 10., 10.143, 7829.545, 48.873, 48.675, 228.023, 1.542, 1.564, 1., 
  "", "", "", "", "", "", "", "", 2405., 658035., 101.452, 0.371, 2453., 
  0.378, 0.129, 7.8, "tests performed", "", "", "", "", "", "", "", "", "", 
  47.22, 6.486201*^6, 307.811, 27.6, 8.273, 5.417, 7292.458, 2.2, 167.295, 
  8.87, 2.5, 18.8, 90.65, 1.3, 73.32, 0.673}, 
 {"SLV", "North America", "El Salvador", "2021-01-17", 51107., 323., 314.571, 
  1487., 8., 9.714, 7879.343, 49.798, 48.499, 229.256, 1.233, 1.498, 1., "", 
  "", "", "", "", "", "", "", 2417., 660452., 101.824, 0.373, 2444., 0.377, 
  0.129, 7.8, "tests performed", "", "", "", "", "", "", "", "", "", 47.22, 
  6.486201*^6, 307.811, 27.6, 8.273, 5.417, 7292.458, 2.2, 167.295, 8.87, 
  2.5, 18.8, 90.65, 1.3, 73.32, 0.673}, {"SLV", "North America", 
  "El Salvador", "2021-01-18", 51437., 330., 316.143, 1498., 11., 10., 
  7930.22, 50.877, 48.741, 230.952, 1.696, 1.542, 1., "", "", "", "", "", "", 
  "", "", 2437., 662889., 102.2, 0.376, 2446., 0.377, 0.129, 7.7, 
  "tests performed", "", "", "", "", "", "", "", "", "", 47.22, 6.486201*^6, 
  307.811, 27.6, 8.273, 5.417, 7292.458, 2.2, 167.295, 8.87, 2.5, 18.8, 
  90.65, 1.3, 73.32, 0.673}, {"SLV", "North America", "El Salvador", 
  "2021-01-19", 51772., 335., 319., 1509., 11., 10.286, 7981.868, 51.648, 
  49.181, 232.648, 1.696, 1.586, 1., "", "", "", "", "", "", "", "", 2417., 
  665306., 102.573, 0.373, 2441., 0.376, 0.131, 7.7, "tests performed", "", 
  "", "", "", "", "", "", "", "", 47.22, 6.486201*^6, 307.811, 27.6, 8.273, 
  5.417, 7292.458, 2.2, 167.295, 8.87, 2.5, 18.8, 90.65, 1.3, 73.32, 0.673}, 
 {"SLV", "North America", "El Salvador", "2021-01-20", 52094., 322., 319.286, 
  1521., 12., 10.571, 8031.512, 49.644, 49.225, 234.498, 1.85, 1.63, 0.99, 
  "", "", "", "", "", "", "", "", 2431., 667737., 102.947, 0.375, 2434., 
  0.375, 0.131, 7.6, "tests performed", "", "", "", "", "", "", "", "", "", 
  47.22, 6.486201*^6, 307.811, 27.6, 8.273, 5.417, 7292.458, 2.2, 167.295, 
  8.87, 2.5, 18.8, 90.65, 1.3, 73.32, 0.673}, 
 {"SLV", "North America", "El Salvador", "2021-01-21", 52388., 294., 318.714, 
  1530., 9., 10.143, 8076.839, 45.327, 49.137, 235.885, 1.388, 1.564, 0.99, 
  "", "", "", "", "", "", "", "", 2422., 670159., 103.321, 0.373, 2427., 
  0.374, 0.131, 7.6, "tests performed", "", "", "", "", "", "", "", "", "", 
  47.22, 6.486201*^6, 307.811, 27.6, 8.273, 5.417, 7292.458, 2.2, 167.295, 
  8.87, 2.5, 18.8, 90.65, 1.3, 73.32, 0.673}, 
 {"SLV", "North America", "El Salvador", "2021-01-22", 52672., 284., 315., 
  1540., 10., 10.143, 8120.624, 43.785, 48.565, 237.427, 1.542, 1.564, 0.98, 
  "", "", "", "", "", "", "", "", 2486., 672645., 103.704, 0.383, 2431., 
  0.375, 0.13, 7.7, "tests performed", "", "", "", "", "", "", "", "", "", 
  47.22, 6.486201*^6, 307.811, 27.6, 8.273, 5.417, 7292.458, 2.2, 167.295, 
  8.87, 2.5, 18.8, 90.65, 1.3, 73.32, 0.673}, 
 {"SLV", "North America", "El Salvador", "2021-01-23", 52949., 277., 309.286, 
  1551., 11., 10.286, 8163.33, 42.706, 47.684, 239.123, 1.696, 1.586, 0.98, 
  "", "", "", "", "", "", "", "", 2430., 675075., 104.079, 0.375, 2434., 
  0.375, 0.127, 7.9, "tests performed", "", "", "", "", "", "", "", "", "", 
  47.22, 6.486201*^6, 307.811, 27.6, 8.273, 5.417, 7292.458, 2.2, 167.295, 
  8.87, 2.5, 18.8, 90.65, 1.3, 73.32, 0.673}, 
 {"SLV", "North America", "El Salvador", "2021-01-24", 53218., 269., 301.571, 
  1561., 10., 10.571, 8204.803, 41.473, 46.494, 240.665, 1.542, 1.63, 0.98, 
  "", "", "", "", "", "", "", "", 2418., 677493., 104.451, 0.373, 2434., 
  0.375, 0.124, 8.1, "tests performed", "", "", "", "", "", "", "", "", "", 
  47.22, 6.486201*^6, 307.811, 27.6, 8.273, 5.417, 7292.458, 2.2, 167.295, 
  8.87, 2.5, 18.8, 90.65, 1.3, 73.32, 0.673}, 
 {"SLV", "North America", "El Salvador", "2021-01-25", 53479., 261., 291.714, 
  1572., 11., 10.571, 8245.042, 40.239, 44.975, 242.361, 1.696, 1.63, 0.97, 
  "", "", "", "", "", "", "", "", 2458., 679951., 104.83, 0.379, 2437., 
  0.376, 0.12, 8.4, "tests performed", "", "", "", "", "", "", "", "", "", 
  46.3, 6.486201*^6, 307.811, 27.6, 8.273, 5.417, 7292.458, 2.2, 167.295, 
  8.87, 2.5, 18.8, 90.65, 1.3, 73.32, 0.673}, 
 {"SLV", "North America", "El Salvador", "2021-01-26", 53738., 259., 280.857, 
  1583., 11., 10.571, 8284.973, 39.931, 43.301, 244.057, 1.696, 1.63, 0.97, 
  "", "", "", "", "", "", "", "", 2463., 682414., 105.21, 0.38, 2444., 0.377, 
  0.115, 8.7, "tests performed", "", "", "", "", "", "", "", "", "", 46.3, 
  6.486201*^6, 307.811, 27.6, 8.273, 5.417, 7292.458, 2.2, 167.295, 8.87, 
  2.5, 18.8, 90.65, 1.3, 73.32, 0.673}, {"SLV", "North America", 
  "El Salvador", "2021-01-27", 53989., 251., 270.714, 1589., 6., 9.714, 
  8323.671, 38.698, 41.737, 244.982, 0.925, 1.498, 0.97, "", "", "", "", "", 
  "", "", "", 2452., 684866., 105.588, 0.378, 2447., 0.377, 0.111, 9., 
  "tests performed", "", "", "", "", "", "", "", "", "", 46.3, 6.486201*^6, 
  307.811, 27.6, 8.273, 5.417, 7292.458, 2.2, 167.295, 8.87, 2.5, 18.8, 
  90.65, 1.3, 73.32, 0.673}, {"SLV", "North America", "El Salvador", 
  "2021-01-28", 54241., 252., 264.714, 1599., 10., 9.857, 8362.522, 38.852, 
  40.812, 246.523, 1.542, 1.52, 0.97, "", "", "", "", "", "", "", "", 2459., 
  687325., 105.967, 0.379, 2452., 0.378, 0.108, 9.3, "tests performed", "", 
  "", "", "", "", "", "", "", "", 46.3, 6.486201*^6, 307.811, 27.6, 8.273, 
  5.417, 7292.458, 2.2, 167.295, 8.87, 2.5, 18.8, 90.65, 1.3, 73.32, 0.673}, 
 {"SLV", "North America", "El Salvador", "2021-01-29", 54488., 247., 259.429, 
  1604., 5., 9.143, 8400.603, 38.081, 39.997, 247.294, 0.771, 1.41, 0.96, "", 
  "", "", "", "", "", "", "", 2484., 689809., 106.35, 0.383, 2452., 0.378, 
  0.106, 9.5, "tests performed", "", "", "", "", "", "", "", "", "", 46.3, 
  6.486201*^6, 307.811, 27.6, 8.273, 5.417, 7292.458, 2.2, 167.295, 8.87, 
  2.5, 18.8, 90.65, 1.3, 73.32, 0.673}, {"SLV", "North America", 
  "El Salvador", "2021-01-30", 54723., 235., 253.429, 1614., 10., 9., 
  8436.834, 36.231, 39.072, 248.836, 1.542, 1.388, 0.96, "", "", "", "", "", 
  "", "", "", 2488., 692297., 106.734, 0.384, 2460., 0.379, 0.103, 9.7, 
  "tests performed", "", "", "", "", "", "", "", "", "", 46.3, 6.486201*^6, 
  307.811, 27.6, 8.273, 5.417, 7292.458, 2.2, 167.295, 8.87, 2.5, 18.8, 
  90.65, 1.3, 73.32, 0.673}, {"SLV", "North America", "El Salvador", 
  "2021-01-31", 54966., 243., 249.714, 1623., 9., 8.857, 8474.298, 37.464, 
  38.499, 250.224, 1.388, 1.366, 0.96, "", "", "", "", "", "", "", "", 3447., 
  695744., 107.265, 0.531, 2607., 0.402, 0.096, 10.4, "tests performed", "", 
  "", "", "", "", "", "", "", "", 46.3, 6.486201*^6, 307.811, 27.6, 8.273, 
  5.417, 7292.458, 2.2, 167.295, 8.87, 2.5, 18.8, 90.65, 1.3, 73.32, 0.673}, 
 {"SLV", "North America", "El Salvador", "2021-02-01", 55195., 229., 245.143, 
  1632., 9., 8.571, 8509.604, 35.306, 37.795, 251.611, 1.388, 1.321, 0.96, 
  "", "", "", "", "", "", "", "", 2412., 698156., 107.637, 0.372, 2601., 
  0.401, 0.094, 10.6, "tests performed", "", "", "", "", "", "", "", "", "", 
  46.3, 6.486201*^6, 307.811, 27.6, 8.273, 5.417, 7292.458, 2.2, 167.295, 
  8.87, 2.5, 18.8, 90.65, 1.3, 73.32, 0.673}, 
 {"SLV", "North America", "El Salvador", "2021-02-02", 55416., 221., 239.714, 
  1638., 6., 7.857, 8543.676, 34.072, 36.958, 252.536, 0.925, 1.211, 0.96, 
  "", "", "", "", "", "", "", "", 2433., 700589., 108.012, 0.375, 2596., 0.4, 
  0.092, 10.8, "tests performed", "", "", "", "", "", "", "", "", "", 46.3, 
  6.486201*^6, 307.811, 27.6, 8.273, 5.417, 7292.458, 2.2, 167.295, 8.87, 
  2.5, 18.8, 90.65, 1.3, 73.32, 0.673}, {"SLV", "North America", 
  "El Salvador", "2021-02-03", 55623., 207., 233.429, 1646., 8., 8.143, 
  8575.59, 31.914, 35.988, 253.77, 1.233, 1.255, 0.95, "", "", "", "", "", 
  "", "", "", 2418., 703007., 108.385, 0.373, 2592., 0.4, 0.09, 11.1, 
  "tests performed", "", "", "", "", "", "", "", "", "", 46.3, 6.486201*^6, 
  307.811, 27.6, 8.273, 5.417, 7292.458, 2.2, 167.295, 8.87, 2.5, 18.8, 
  90.65, 1.3, 73.32, 0.673}, {"SLV", "North America", "El Salvador", 
  "2021-02-04", 55821., 198., 225.714, 1653., 7., 7.714, 8606.116, 30.526, 
  34.799, 254.849, 1.079, 1.189, 0.95, "", "", "", "", "", "", "", "", 2500., 
  705507., 108.77, 0.385, 2597., 0.4, 0.087, 11.5, "tests performed", "", "", 
  "", "", "", "", "", "", "", 46.3, 6.486201*^6, 307.811, 27.6, 8.273, 5.417, 
  7292.458, 2.2, 167.295, 8.87, 2.5, 18.8, 90.65, 1.3, 73.32, 0.673}, 
 {"SLV", "North America", "El Salvador", "2021-02-05", 56025., 204., 219.571, 
  1662., 9., 8.286, 8637.568, 31.451, 33.852, 256.236, 1.388, 1.277, 0.95, 
  "", "", "", "", "", "", "", "", 2519., 708026., 109.159, 0.388, 2602., 
  0.401, 0.084, 11.9, "tests performed", "", "", "", "", "", "", "", "", "", 
  46.3, 6.486201*^6, 307.811, 27.6, 8.273, 5.417, 7292.458, 2.2, 167.295, 
  8.87, 2.5, 18.8, 90.65, 1.3, 73.32, 0.673}, 
 {"SLV", "North America", "El Salvador", "2021-02-06", 56237., 212., 216.286, 
  1673., 11., 8.429, 8670.252, 32.685, 33.346, 257.932, 1.696, 1.299, 0.95, 
  "", "", "", "", "", "", "", "", 2496., 710522., 109.544, 0.385, 2604., 
  0.401, 0.083, 12., "tests performed", "", "", "", "", "", "", "", "", "", 
  46.3, 6.486201*^6, 307.811, 27.6, 8.273, 5.417, 7292.458, 2.2, 167.295, 
  8.87, 2.5, 18.8, 90.65, 1.3, 73.32, 0.673}, 
 {"SLV", "North America", "El Salvador", "2021-02-07", 56442., 205., 210.857, 
  1681., 8., 8.286, 8701.858, 31.606, 32.509, 259.166, 1.233, 1.277, 0.95, 
  "", "", "", "", "", "", "", "", 2471., 712993., 109.925, 0.381, 2464., 
  0.38, 0.086, 11.7, "tests performed", "", "", "", "", "", "", "", "", "", 
  46.3, 6.486201*^6, 307.811, 27.6, 8.273, 5.417, 7292.458, 2.2, 167.295, 
  8.87, 2.5, 18.8, 90.65, 1.3, 73.32, 0.673}, 
 {"SLV", "North America", "El Salvador", "2021-02-08", 56653., 211., 208.286, 
  1692., 11., 8.571, 8734.389, 32.531, 32.112, 260.861, 1.696, 1.321, 0.95, 
  "", "", "", "", "", "", "", "", 2421., 715414., 110.298, 0.373, 2465., 
  0.38, 0.084, 11.8, "tests performed", "", "", "", "", "", "", "", "", "", 
  46.3, 6.486201*^6, 307.811, 27.6, 8.273, 5.417, 7292.458, 2.2, 167.295, 
  8.87, 2.5, 18.8, 90.65, 1.3, 73.32, 0.673}, 
 {"SLV", "North America", "El Salvador", "2021-02-09", 56859., 206., 206.143, 
  1701., 9., 9., 8766.148, 31.76, 31.782, 262.249, 1.388, 1.388, 0.95, "", 
  "", "", "", "", "", "", "", 2454., 717868., 110.676, 0.378, 2468., 0.381, 
  0.084, 12., "tests performed", "", "", "", "", "", "", "", "", "", 46.3, 
  6.486201*^6, 307.811, 27.6, 8.273, 5.417, 7292.458, 2.2, 167.295, 8.87, 
  2.5, 18.8, 90.65, 1.3, 73.32, 0.673}, {"SLV", "North America", 
  "El Salvador", "2021-02-10", 57046., 187., 203.286, 1709., 8., 9., 
  8794.979, 28.83, 31.341, 263.482, 1.233, 1.388, 0.95, "", "", "", "", "", 
  "", "", "", 2432., 720300., 111.051, 0.375, 2470., 0.381, 0.082, 12.2, 
  "tests performed", "", "", "", "", "", "", "", "", "", 46.3, 6.486201*^6, 
  307.811, 27.6, 8.273, 5.417, 7292.458, 2.2, 167.295, 8.87, 2.5, 18.8, 
  90.65, 1.3, 73.32, 0.673}, {"SLV", "North America", "El Salvador", 
  "2021-02-11", 57229., 183., 201.143, 1719., 10., 9.429, 8823.192, 28.214, 
  31.011, 265.024, 1.542, 1.454, 0.95, "", "", "", "", "", "", "", "", 2494., 
  722794., 111.436, 0.385, 2470., 0.381, 0.081, 12.3, "tests performed", "", 
  "", "", "", "", "", "", "", "", 46.3, 6.486201*^6, 307.811, 27.6, 8.273, 
  5.417, 7292.458, 2.2, 167.295, 8.87, 2.5, 18.8, 90.65, 1.3, 73.32, 0.673}, 
 {"SLV", "North America", "El Salvador", "2021-02-12", 57428., 199., 200.429, 
  1727., 8., 9.286, 8853.873, 30.681, 30.901, 266.258, 1.233, 1.432, 0.95, 
  "", "", "", "", "", "", "", "", 2440., 725234., 111.812, 0.376, 2458., 
  0.379, 0.082, 12.3, "tests performed", "", "", "", "", "", "", "", "", "", 
  46.3, 6.486201*^6, 307.811, 27.6, 8.273, 5.417, 7292.458, 2.2, 167.295, 
  8.87, 2.5, 18.8, 90.65, 1.3, 73.32, 0.673}, 
 {"SLV", "North America", "El Salvador", "2021-02-13", 57638., 210., 200.143, 
  1734., 7., 8.714, 8886.249, 32.376, 30.857, 267.337, 1.079, 1.344, 0.94, 
  "", "", "", "", "", "", "", "", 2411., 727645., 112.184, 0.372, 2446., 
  0.377, 0.082, 12.2, "tests performed", "", "", "", "", "", "", "", "", "", 
  46.3, 6.486201*^6, 307.811, 27.6, 8.273, 5.417, 7292.458, 2.2, 167.295, 
  8.87, 2.5, 18.8, 90.65, 1.3, 73.32, 0.673}, 
 {"SLV", "North America", "El Salvador", "2021-02-14", 57839., 201., 199.571, 
  1742., 8., 8.714, 8917.238, 30.989, 30.769, 268.57, 1.233, 1.344, 0.94, "", 
  "", "", "", "", "", "", "", 2432., 730077., 112.558, 0.375, 2441., 0.376, 
  0.082, 12.2, "tests performed", "", "", "", "", "", "", "", "", "", 46.3, 
  6.486201*^6, 307.811, 27.6, 8.273, 5.417, 7292.458, 2.2, 167.295, 8.87, 
  2.5, 18.8, 90.65, 1.3, 73.32, 0.673}, {"SLV", "North America", 
  "El Salvador", "2021-02-15", 58023., 184., 195.714, 1750., 8., 8.286, 
  8945.606, 28.368, 30.174, 269.804, 1.233, 1.277, 0.94, "", "", "", "", "", 
  "", "", "", 2454., 732531., 112.937, 0.378, 2445., 0.377, 0.08, 12.5, 
  "tests performed", "", "", "", "", "", "", "", "", "", 46.3, 6.486201*^6, 
  307.811, 27.6, 8.273, 5.417, 7292.458, 2.2, 167.295, 8.87, 2.5, 18.8, 
  90.65, 1.3, 73.32, 0.673}, {"SLV", "North America", "El Salvador", 
  "2021-02-16", 58200., 177., 191.571, 1758., 8., 8.143, 8972.895, 27.289, 
  29.535, 271.037, 1.233, 1.255, 0.94, "", "", "", "", "", "", "", "", 2417., 
  734948., 113.309, 0.373, 2440., 0.376, 0.079, 12.7, "tests performed", "", 
  "", "", "", "", "", "", "", "", 46.3, 6.486201*^6, 307.811, 27.6, 8.273, 
  5.417, 7292.458, 2.2, 167.295, 8.87, 2.5, 18.8, 90.65, 1.3, 73.32, 0.673}, 
 {"SLV", "North America", "El Salvador", "2021-02-17", 58374., 174., 189.714, 
  1767., 9., 8.286, 8999.721, 26.826, 29.249, 272.424, 1.388, 1.277, 0.94, 
  "", "", "", "", "", "", "", "", 2437., 737385., 113.685, 0.376, 2441., 
  0.376, 0.078, 12.9, "tests performed", 0., 0., "", "", "", 0., 0., "", "", 
  46.3, 6.486201*^6, 307.811, 27.6, 8.273, 5.417, 7292.458, 2.2, 167.295, 
  8.87, 2.5, 18.8, 90.65, 1.3, 73.32, 0.673}, 
 {"SLV", "North America", "El Salvador", "2021-02-18", 58546., 172., 188.143, 
  1776., 9., 8.143, 9026.239, 26.518, 29.007, 273.812, 1.388, 1.255, 0.94, 
  "", "", "", "", "", "", "", "", 2408., 739793., 114.056, 0.371, 2428., 
  0.374, 0.077, 12.9, "tests performed", "", "", "", "", 1200., "", "", "", 
  185., 46.3, 6.486201*^6, 307.811, 27.6, 8.273, 5.417, 7292.458, 2.2, 
  167.295, 8.87, 2.5, 18.8, 90.65, 1.3, 73.32, 0.673}, 
 {"SLV", "North America", "El Salvador", "2021-02-19", 58728., 182., 185.714, 
  1785., 9., 8.286, 9054.299, 28.06, 28.632, 275.2, 1.388, 1.277, 0.94, "", 
  "", "", "", "", "", "", "", 2456., 742249., 114.435, 0.379, 2431., 0.375, 
  0.076, 13.1, "tests performed", "", "", "", "", 1200., "", "", "", 185., 
  46.3, 6.486201*^6, 307.811, 27.6, 8.273, 5.417, 7292.458, 2.2, 167.295, 
  8.87, 2.5, 18.8, 90.65, 1.3, 73.32, 0.673}, 
 {"SLV", "North America", "El Salvador", "2021-02-20", 58903., 175., 180.714, 
  1792., 7., 8.286, 9081.279, 26.98, 27.861, 276.279, 1.079, 1.277, 0.94, "", 
  "", "", "", "", "", "", "", 2432., 744681., 114.81, 0.375, 2434., 0.375, 
  0.074, 13.5, "tests performed", "", "", "", "", 1200., "", "", "", 185., 
  46.3, 6.486201*^6, 307.811, 27.6, 8.273, 5.417, 7292.458, 2.2, 167.295, 
  8.87, 2.5, 18.8, 90.65, 1.3, 73.32, 0.673}, 
 {"SLV", "North America", "El Salvador", "2021-02-21", 59071., 168., 176., 
  1799., 7., 8.143, 9107.18, 25.901, 27.135, 277.358, 1.079, 1.255, 0.94, "", 
  "", "", "", "", "", "", "", 2457., 747138., 115.189, 0.379, 2437., 0.376, 
  0.072, 13.8, "tests performed", "", "", "", "", 1200., "", "", "", 185., 
  46.3, 6.486201*^6, 307.811, 27.6, 8.273, 5.417, 7292.458, 2.2, 167.295, 
  8.87, 2.5, 18.8, 90.65, 1.3, 73.32, 0.673}, 
 {"SLV", "North America", "El Salvador", "2021-02-22", 59235., 164., 173.143, 
  1807., 8., 8.143, 9132.464, 25.284, 26.694, 278.591, 1.233, 1.255, 0.94, 
  "", "", "", "", "", "", "", "", 2483., 749621., 115.572, 0.383, 2441., 
  0.376, 0.071, 14.1, "tests performed", 6000., 6000., "", "", 1200., 0.09, 
  0.09, "", 185., 46.3, 6.486201*^6, 307.811, 27.6, 8.273, 5.417, 7292.458, 
  2.2, 167.295, 8.87, 2.5, 18.8, 90.65, 1.3, 73.32, 0.673}, 
 {"SLV", "North America", "El Salvador", "2021-02-23", 59396., 161., 170.857, 
  1815., 8., 8.143, 9157.286, 24.822, 26.342, 279.825, 1.233, 1.255, 0.94, 
  "", "", "", "", "", "", "", "", 2413., 752034., 115.944, 0.372, 2441., 
  0.376, 0.07, 14.3, "tests performed", "", "", "", "", 1556., "", "", "", 
  240., 46.3, 6.486201*^6, 307.811, 27.6, 8.273, 5.417, 7292.458, 2.2, 
  167.295, 8.87, 2.5, 18.8, 90.65, 1.3, 73.32, 0.673}, 
 {"SLV", "North America", "El Salvador", "2021-02-24", 59555., 159., 168.714, 
  1823., 8., 8., 9181.8, 24.514, 26.011, 281.058, 1.233, 1.233, 0.94, "", "", 
  "", "", "", "", "", "", 2485., 754519., 116.327, 0.383, 2448., 0.377, 
  0.069, 14.5, "tests performed", "", "", "", "", 1810., "", "", "", 279., 
  46.3, 6.486201*^6, 307.811, 27.6, 8.273, 5.417, 7292.458, 2.2, 167.295, 
  8.87, 2.5, 18.8, 90.65, 1.3, 73.32, 0.673}, 
 {"SLV", "North America", "El Salvador", "2021-02-25", 59712., 157., 166.571, 
  1832., 9., 8., 9206.005, 24.205, 25.681, 282.446, 1.388, 1.233, 0.94, "", 
  "", "", "", "", "", "", "", 2450., 756969., 116.705, 0.378, 2454., 0.378, 
  0.068, 14.7, "tests performed", 16000., 16000., "", "", 2114., 0.25, 0.25, 
  "", 326., 46.3, 6.486201*^6, 307.811, 27.6, 8.273, 5.417, 7292.458, 2.2, 
  167.295, 8.87, 2.5, 18.8, 90.65, 1.3, 73.32, 0.673}, 
 {"SLV", "North America", "El Salvador", "2021-02-26", 59866., 154., 162.571, 
  1841., 9., 8., 9229.748, 23.743, 25.064, 283.833, 1.388, 1.233, 0.94, "", 
  "", "", "", "", "", "", "", 2483., 759452., 117.087, 0.383, 2458., 0.379, 
  0.066, 15.1, "tests performed", "", "", "", "", 2018., "", "", "", 311., 
  46.3, 6.486201*^6, 307.811, 27.6, 8.273, 5.417, 7292.458, 2.2, 167.295, 
  8.87, 2.5, 18.8, 90.65, 1.3, 73.32, 0.673}, 
 {"SLV", "North America", "El Salvador", "2021-02-27", 60021., 155., 159.714, 
  1847., 6., 7.857, 9253.645, 23.897, 24.624, 284.758, 0.925, 1.211, 0.94, 
  "", "", "", "", "", "", "", "", 2516., 761968., 117.475, 0.388, 2470., 
  0.381, 0.065, 15.5, "tests performed", "", "", "", "", 1923., "", "", "", 
  296., 46.3, 6.486201*^6, 307.811, 27.6, 8.273, 5.417, 7292.458, 2.2, 
  167.295, 8.87, 2.5, 18.8, 90.65, 1.3, 73.32, 0.673}, 
 {"SLV", "North America", "El Salvador", "2021-02-28", 60181., 160., 158.571, 
  1854., 7., 7.857, 9278.313, 24.668, 24.448, 285.838, 1.079, 1.211, 0.94, 
  "", "", "", "", "", "", "", "", 2474., 764442., 117.857, 0.381, 2472., 
  0.381, 0.064, 15.6, "tests performed", "", "", "", "", 1827., "", "", "", 
  282., 46.3, 6.486201*^6, 307.811, 27.6, 8.273, 5.417, 7292.458, 2.2, 
  167.295, 8.87, 2.5, 18.8, 90.65, 1.3, 73.32, 0.673}, 
 {"SLV", "North America", "El Salvador", "2021-03-01", 60337., 156., 157.429, 
  1861., 7., 7.714, 9302.364, 24.051, 24.271, 286.917, 1.079, 1.189, 0.94, 
  "", "", "", "", "", "", "", "", 2423., 766865., 118.23, 0.374, 2463., 0.38, 
  0.064, 15.6, "tests performed", "", "", "", "", 1731., "", "", "", 267., 
  46.3, 6.486201*^6, 307.811, 27.6, 8.273, 5.417, 7292.458, 2.2, 167.295, 
  8.87, 2.5, 18.8, 90.65, 1.3, 73.32, 0.673}, 
 {"SLV", "North America", "El Salvador", "2021-03-02", 60491., 154., 156.429, 
  1869., 8., 7.714, 9326.106, 23.743, 24.117, 288.15, 1.233, 1.189, 0.94, "", 
  "", "", "", "", "", "", "", 2477., 769342., 118.612, 0.382, 2473., 0.381, 
  0.063, 15.8, "tests performed", "", "", "", "", 1331., "", "", "", 205., 
  46.3, 6.486201*^6, 307.811, 27.6, 8.273, 5.417, 7292.458, 2.2, 167.295, 
  8.87, 2.5, 18.8, 90.65, 1.3, 73.32, 0.673}, 
 {"SLV", "North America", "El Salvador", "2021-03-03", 60640., 149., 155., 
  1878., 9., 7.857, 9349.078, 22.972, 23.897, 289.538, 1.388, 1.211, 0.94, 
  "", "", "", "", "", "", "", "", 2465., 771807., 118.992, 0.38, 2470., 
  0.381, 0.063, 15.9, "tests performed", "", "", "", "", 930., "", "", "", 
  143., 46.3, 6.486201*^6, 307.811, 27.6, 8.273, 5.417, 7292.458, 2.2, 
  167.295, 8.87, 2.5, 18.8, 90.65, 1.3, 73.32, 0.673}, 
 {"SLV", "North America", "El Salvador", "2021-03-04", 60800., 160., 155.429, 
  1887., 9., 7.857, 9373.746, 24.668, 23.963, 290.925, 1.388, 1.211, 0.94, 
  "", "", "", "", "", "", "", "", 2567., 774374., 119.388, 0.396, 2486., 
  0.383, 0.063, 16., "tests performed", "", "", "", "", 529., "", "", "", 
  82., 46.3, 6.486201*^6, 307.811, 27.6, 8.273, 5.417, 7292.458, 2.2, 
  167.295, 8.87, 2.5, 18.8, 90.65, 1.3, 73.32, 0.673}, 
 {"SLV", "North America", "El Salvador", "2021-03-05", 60952., 152., 155.143, 
  1894., 7., 7.571, 9397.18, 23.434, 23.919, 292.005, 1.079, 1.167, 0.94, "", 
  "", "", "", "", "", "", "", 2550., 776924., 119.781, 0.393, 2496., 0.385, 
  0.062, 16.1, "tests performed", "", "", "", "", 529., "", "", "", 82., 
  46.3, 6.486201*^6, 307.811, 27.6, 8.273, 5.417, 7292.458, 2.2, 167.295, 
  8.87, 2.5, 18.8, 90.65, 1.3, 73.32, 0.673}, 
 {"SLV", "North America", "El Salvador", "2021-03-06", 61101., 149., 154.286, 
  1894., 0., 6.714, 9420.152, 22.972, 23.787, 292.005, 0., 1.035, 0.94, "", 
  "", "", "", "", "", "", "", 2593., 779517., 120.181, 0.4, 2507., 0.387, 
  0.062, 16.2, "tests performed", "", "", "", "", 529., "", "", "", 82., 
  46.3, 6.486201*^6, 307.811, 27.6, 8.273, 5.417, 7292.458, 2.2, 167.295, 
  8.87, 2.5, 18.8, 90.65, 1.3, 73.32, 0.673}, 
 {"SLV", "North America", "El Salvador", "2021-03-07", 61251., 150., 152.857, 
  1907., 13., 7.571, 9443.278, 23.126, 23.567, 294.009, 2.004, 1.167, 0.94, 
  "", "", "", "", "", "", "", "", 2532., 782049., 120.571, 0.39, 2515., 
  0.388, 0.061, 16.5, "tests performed", "", "", "", "", 529., "", "", "", 
  82., 46.3, 6.486201*^6, 307.811, 27.6, 8.273, 5.417, 7292.458, 2.2, 
  167.295, 8.87, 2.5, 18.8, 90.65, 1.3, 73.32, 0.673}, 
 {"SLV", "North America", "El Salvador", "2021-03-08", 61398., 147., 151.571, 
  1915., 8., 7.714, 9465.942, 22.663, 23.368, 295.242, 1.233, 1.189, 0.94, 
  "", "", "", "", "", "", "", "", 2578., 784627., 120.969, 0.397, 2537., 
  0.391, 0.06, 16.7, "tests performed", "", "", "", "", 529., "", "", "", 
  82., 46.3, 6.486201*^6, 307.811, 27.6, 8.273, 5.417, 7292.458, 2.2, 
  167.295, 8.87, 2.5, 18.8, 90.65, 1.3, 73.32, 0.673}, 
 {"SLV", "North America", "El Salvador", "2021-03-09", 61539., 141., 149.714, 
  1923., 8., 7.714, 9487.68, 21.738, 23.082, 296.476, 1.233, 1.189, 0.94, "", 
  "", "", "", "", "", "", "", 2515., 787142., 121.356, 0.388, 2543., 0.392, 
  0.059, 17., "tests performed", "", "", "", "", 529., "", "", "", 82., 
  42.59, 6.486201*^6, 307.811, 27.6, 8.273, 5.417, 7292.458, 2.2, 167.295, 
  8.87, 2.5, 18.8, 90.65, 1.3, 73.32, 0.673}, 
 {"SLV", "North America", "El Salvador", "2021-03-10", 61677., 138., 148.143, 
  1929., 6., 7.286, 9508.956, 21.276, 22.84, 297.401, 0.925, 1.123, 0.94, "", 
  "", "", "", "", "", "", "", 2495., 789637., 121.741, 0.385, 2547., 0.393, 
  0.058, 17.2, "tests performed", "", "", "", "", 529., "", "", "", 82., 
  42.59, 6.486201*^6, 307.811, 27.6, 8.273, 5.417, 7292.458, 2.2, 167.295, 
  8.87, 2.5, 18.8, 90.65, 1.3, 73.32, 0.673}, 
 {"SLV", "North America", "El Salvador", "2021-03-11", 61814., 137., 144.857, 
  1935., 6., 6.857, 9530.078, 21.122, 22.333, 298.326, 0.925, 1.057, 0.94, 
  "", "", "", "", "", "", "", "", 2506., 792143., 122.127, 0.386, 2538., 
  0.391, 0.057, 17.5, "tests performed", "", "", "", "", 529., "", "", "", 
  82., 42.59, 6.486201*^6, 307.811, 27.6, 8.273, 5.417, 7292.458, 2.2, 
  167.295, 8.87, 2.5, 18.8, 90.65, 1.3, 73.32, 0.673}, 
 {"SLV", "North America", "El Salvador", "2021-03-12", 61947., 133., 142.143, 
  1940., 5., 6.571, 9550.583, 20.505, 21.915, 299.096, 0.771, 1.013, 0.94, 
  "", "", "", "", "", "", "", "", 2478., 794621., 122.509, 0.382, 2528., 
  0.39, 0.056, 17.8, "tests performed", "", "", "", "", 529., "", "", "", 
  82., 42.59, 6.486201*^6, 307.811, 27.6, 8.273, 5.417, 7292.458, 2.2, 
  167.295, 8.87, 2.5, 18.8, 90.65, 1.3, 73.32, 0.673}, 
 {"SLV", "North America", "El Salvador", "2021-03-13", 62086., 139., 140.714, 
  1945., 5., 7.286, 9572.013, 21.43, 21.694, 299.867, 0.771, 1.123, 0.94, "", 
  "", "", "", "", "", "", "", 2608., 797229., 122.912, 0.402, 2530., 0.39, 
  0.056, 18., "tests performed", "", "", "", "", 529., "", "", "", 82., 
  42.59, 6.486201*^6, 307.811, 27.6, 8.273, 5.417, 7292.458, 2.2, 167.295, 
  8.87, 2.5, 18.8, 90.65, 1.3, 73.32, 0.673}, 
 {"SLV", "North America", "El Salvador", "2021-03-14", 62229., 143., 139.714, 
  1950., 5., 6.143, 9594.06, 22.047, 21.54, 300.638, 0.771, 0.947, 0.94, "", 
  "", "", "", "", "", "", "", 2440., 799669., 123.288, 0.376, 2517., 0.388, 
  0.056, 18., "tests performed", 25000., 25000., "", "", 529., 0.39, 0.39, 
  "", 82., 42.59, 6.486201*^6, 307.811, 27.6, 8.273, 5.417, 7292.458, 2.2, 
  167.295, 8.87, 2.5, 18.8, 90.65, 1.3, 73.32, 0.673}, 
 {"SLV", "North America", "El Salvador", "2021-03-15", 62377., 148., 139.857, 
  1954., 4., 5.571, 9616.877, 22.818, 21.562, 301.255, 0.617, 0.859, 0.94, 
  "", "", "", "", "", "", "", "", 2457., 802126., 123.667, 0.379, 2500., 
  0.385, 0.056, 17.9, "tests performed", "", "", "", "", 978., "", "", "", 
  151., 42.59, 6.486201*^6, 307.811, 27.6, 8.273, 5.417, 7292.458, 2.2, 
  167.295, 8.87, 2.5, 18.8, 90.65, 1.3, 73.32, 0.673}, 
 {"SLV", "North America", "El Salvador", "2021-03-16", 62531., 154., 141.714, 
  1958., 4., 5., 9640.62, 23.743, 21.849, 301.872, 0.617, 0.771, 0.94, "", 
  "", "", "", "", "", "", "", 2475., 804601., 124.048, 0.382, 2494., 0.385, 
  0.057, 17.6, "tests performed", "", "", "", "", 1426., "", "", "", 220., 
  42.59, 6.486201*^6, 307.811, 27.6, 8.273, 5.417, 7292.458, 2.2, 167.295, 
  8.87, 2.5, 18.8, 90.65, 1.3, 73.32, 0.673}, 
 {"SLV", "North America", "El Salvador", "2021-03-17", 62691., 160., 144.857, 
  1962., 4., 4.714, 9665.288, 24.668, 22.333, 302.488, 0.617, 0.727, 0.94, 
  "", "", "", "", "", "", "", "", 2592., 807193., 124.448, 0.4, 2508., 0.387, 
  0.058, 17.3, "tests performed", 36000., 36000., "", "", 1874., 0.56, 0.56, 
  "", 289., 42.59, 6.486201*^6, 307.811, 27.6, 8.273, 5.417, 7292.458, 2.2, 
  167.295, 8.87, 2.5, 18.8, 90.65, 1.3, 73.32, 0.673}, 
 {"SLV", "North America", "El Salvador", "2021-03-18", 62853., 162., 148.429, 
  1962., 0., 3.857, 9690.264, 24.976, 22.884, 302.488, 0., 0.595, 0.94, "", 
  "", "", "", "", "", "", "", 2529., 809722., 124.838, 0.39, 2511., 0.387, 
  0.059, 16.9, "tests performed", 41512., 41512., "", 5512., 2586., 0.64, 
  0.64, "", 399., 42.59, 6.486201*^6, 307.811, 27.6, 8.273, 5.417, 7292.458, 
  2.2, 167.295, 8.87, 2.5, 18.8, 90.65, 1.3, 73.32, 0.673}, 
 {"SLV", "North America", "El Salvador", "2021-03-19", 63017., 164., 152.857, 
  1971., 9., 4.429, 9715.548, 25.284, 23.567, 303.876, 1.388, 0.683, 0.94, 
  "", "", "", "", "", "", "", "", 2502., 812224., 125.223, 0.386, 2515., 
  0.388, 0.061, 16.5, "tests performed", "", "", "", "", 2867., "", "", "", 
  442., 42.59, 6.486201*^6, 307.811, 27.6, 8.273, 5.417, 7292.458, 2.2, 
  167.295, 8.87, 2.5, 18.8, 90.65, 1.3, 73.32, 0.673}, 
 {"SLV", "North America", "El Salvador", "2021-03-20", 63188., 171., 157.429, 
  1975., 4., 4.286, 9741.912, 26.364, 24.271, 304.493, 0.617, 0.661, 0.94, 
  "", "", "", "", "", "", "", "", 2469., 814693., 125.604, 0.381, 2495., 
  0.385, 0.063, 15.8, "tests performed", "", "", "", "", 3148., "", "", "", 
  485., 42.59, 6.486201*^6, 307.811, 27.6, 8.273, 5.417, 7292.458, 2.2, 
  167.295, 8.87, 2.5, 18.8, 90.65, 1.3, 73.32, 0.673}, 
 {"SLV", "North America", "El Salvador", "2021-03-21", 63344., 156., 159.286, 
  1979., 4., 4.143, 9765.963, 24.051, 24.558, 305.109, 0.617, 0.639, 0.94, 
  "", "", "", "", "", "", "", "", 2508., 817201., 125.991, 0.387, 2505., 
  0.386, 0.064, 15.7, "tests performed", 49000., 49000., "", "", 3429., 0.76, 
  0.76, "", 529., 42.59, 6.486201*^6, 307.811, 27.6, 8.273, 5.417, 7292.458, 
  2.2, 167.295, 8.87, 2.5, 18.8, 90.65, 1.3, 73.32, 0.673}, 
 {"SLV", "North America", "El Salvador", "2021-03-22", 63490., 146., 159., 
  1983., 4., 4.143, 9788.472, 22.509, 24.514, 305.726, 0.617, 0.639, 0.94, 
  "", "", "", "", "", "", "", "", 2530., 819731., 126.381, 0.39, 2515., 
  0.388, 0.063, 15.8, "tests performed", "", "", "", "", 3333., "", "", "", 
  514., 42.59, 6.486201*^6, 307.811, 27.6, 8.273, 5.417, 7292.458, 2.2, 
  167.295, 8.87, 2.5, 18.8, 90.65, 1.3, 73.32, 0.673}, 
 {"SLV", "North America", "El Salvador", "2021-03-23", 63631., 141., 157.143, 
  1986., 3., 4., 9810.211, 21.738, 24.227, 306.188, 0.463, 0.617, 0.94, "", 
  "", "", "", "", "", "", "", 2509., 822240., 126.768, 0.387, 2520., 0.389, 
  0.062, 16., "tests performed", "", "", "", "", 3238., "", "", "", 499., 
  42.59, 6.486201*^6, 307.811, 27.6, 8.273, 5.417, 7292.458, 2.2, 167.295, 
  8.87, 2.5, 18.8, 90.65, 1.3, 73.32, 0.673}, 
 {"SLV", "North America", "El Salvador", "2021-03-24", 63766., 135., 153.571, 
  1990., 4., 4., 9831.024, 20.813, 23.677, 306.805, 0.617, 0.617, 0.93, "", 
  "", "", "", "", "", "", "", 2453., 824693., 127.146, 0.378, 2500., 0.385, 
  0.061, 16.3, "tests performed", "", "", "", "", 3143., "", "", "", 485., 
  42.59, 6.486201*^6, 307.811, 27.6, 8.273, 5.417, 7292.458, 2.2, 167.295, 
  8.87, 2.5, 18.8, 90.65, 1.3, 73.32, 0.673}, 
 {"SLV", "North America", "El Salvador", "2021-03-25", 63900., 134., 149.571, 
  1990., 0., 4., 9851.684, 20.659, 23.06, 306.805, 0., 0.617, 0.93, "", "", 
  "", "", "", "", "", "", 2462., 827155., 127.525, 0.38, 2490., 0.384, 0.06, 
  16.6, "tests performed", "", "", "", "", 2784., "", "", "", 429., 42.59, 
  6.486201*^6, 307.811, 27.6, 8.273, 5.417, 7292.458, 2.2, 167.295, 8.87, 
  2.5, 18.8, 90.65, 1.3, 73.32, 0.673}, {"SLV", "North America", 
  "El Salvador", "2021-03-26", 64039., 139., 146., 1996., 6., 3.571, 
  9873.114, 21.43, 22.509, 307.73, 0.925, 0.551, 0.93, "", "", "", "", "", 
  "", "", "", 2474., 829629., 127.907, 0.381, 2486., 0.383, 0.059, 17., 
  "tests performed", "", "", "", "", 2856., "", "", "", 440., 42.59, 
  6.486201*^6, 307.811, 27.6, 8.273, 5.417, 7292.458, 2.2, 167.295, 8.87, 
  2.5, 18.8, 90.65, 1.3, 73.32, 0.673}, {"SLV", "North America", 
  "El Salvador", "2021-03-27", 64168., 129., 140., 1998., 2., 3.286, 
  9893.002, 19.888, 21.584, 308.039, 0.308, 0.507, 0.93, "", "", "", "", "", 
  "", "", "", 2458., 832087., 128.286, 0.379, 2485., 0.383, 0.056, 17.8, 
  "tests performed", "", "", "", "", 2928., "", "", "", 451., 42.59, 
  6.486201*^6, 307.811, 27.6, 8.273, 5.417, 7292.458, 2.2, 167.295, 8.87, 
  2.5, 18.8, 90.65, 1.3, 73.32, 0.673}, {"SLV", "North America", 
  "El Salvador", "2021-03-28", 64298., 130., 136.286, 2000., 2., 3., 
  9913.045, 20.043, 21.012, 308.347, 0.308, 0.463, 0.93, "", "", "", "", "", 
  "", "", "", 2432., 834519., 128.661, 0.375, 2474., 0.381, 0.055, 18.2, 
  "tests performed", 70000., 70000., "", "", 3000., 1.08, 1.08, "", 463., 
  42.59, 6.486201*^6, 307.811, 27.6, 8.273, 5.417, 7292.458, 2.2, 167.295, 
  8.87, 2.5, 18.8, 90.65, 1.3, 73.32, 0.673}, 
 {"SLV", "North America", "El Salvador", "2021-03-29", 64431., 133., 134.429, 
  2003., 3., 2.857, 9933.55, 20.505, 20.725, 308.809, 0.463, 0.44, 0.93, "", 
  "", "", "", "", "", "", "", 2445., 836964., 129.038, 0.377, 2462., 0.38, 
  0.055, 18.3, "tests performed", "", "", "", "", 3993., "", "", "", 616., 
  42.59, 6.486201*^6, 307.811, 27.6, 8.273, 5.417, 7292.458, 2.2, 167.295, 
  8.87, 2.5, 18.8, 90.65, 1.3, 73.32, 0.673}, 
 {"SLV", "North America", "El Salvador", "2021-03-30", 64573., 142., 134.571, 
  2006., 3., 2.857, 9955.442, 21.893, 20.747, 309.272, 0.463, 0.44, 0.93, "", 
  "", "", "", "", "", "", "", 2515., 839479., 129.425, 0.388, 2463., 0.38, 
  0.055, 18.3, "tests performed", "", "", "", "", 4986., "", "", "", 769., 
  34.26, 6.486201*^6, 307.811, 27.6, 8.273, 5.417, 7292.458, 2.2, 167.295, 
  8.87, 2.5, 18.8, 90.65, 1.3, 73.32, 0.673}, 
 {"SLV", "North America", "El Salvador", "2021-03-31", 64726., 153., 137.143, 
  2006., 0., 2.286, 9979.031, 23.589, 21.144, 309.272, 0., 0.352, 0.93, "", 
  "", "", "", "", "", "", "", 2491., 841970., 129.809, 0.384, 2468., 0.381, 
  0.056, 18., "tests performed", 99855., 99855., "", "", 5979., 1.54, 1.54, 
  "", 922., 34.26, 6.486201*^6, 307.811, 27.6, 8.273, 5.417, 7292.458, 2.2, 
  167.295, 8.87, 2.5, 18.8, 90.65, 1.3, 73.32, 0.673}, 
 {"SLV", "North America", "El Salvador", "2021-04-01", 64875., 149., 139.286, 
  2006., 0., 2.286, 10002.003, 22.972, 21.474, 309.272, 0., 0.352, 0.92, "", 
  "", "", "", "", "", "", "", 2445., 844415., 130.186, 0.377, 2466., 0.38, 
  0.056, 17.7, "tests performed", 120476., 120476., "", 20621., 8497., 1.86, 
  1.86, "", 1310., 34.26, 6.486201*^6, 307.811, 27.6, 8.273, 5.417, 7292.458, 
  2.2, 167.295, 8.87, 2.5, 18.8, 90.65, 1.3, 73.32, 0.673}, 
 {"SLV", "North America", "El Salvador", "2021-04-02", 65030., 155., 141.571, 
  2017., 11., 3., 10025.9, 23.897, 21.827, 310.968, 1.696, 0.463, 0.92, "", 
  "", "", "", "", "", "", "", 2428., 846843., 130.561, 0.374, 2459., 0.379, 
  0.058, 17.4, "tests performed", 133330., 133330., "", 12854., 9904., 2.06, 
  2.06, "", 1527., 34.26, 6.486201*^6, 307.811, 27.6, 8.273, 5.417, 7292.458, 
  2.2, 167.295, 8.87, 2.5, 18.8, 90.65, 1.3, 73.32, 0.673}, 
 {"SLV", "North America", "El Salvador", "2021-04-03", 65180., 150., 144.571, 
  2021., 4., 3.286, 10049.026, 23.126, 22.289, 311.585, 0.617, 0.507, 0.92, 
  "", "", "", "", "", "", "", "", 2439., 849282., 130.937, 0.376, 2456., 
  0.379, 0.059, 17., "tests performed", "", "", "", "", 10238., "", "", "", 
  1578., 34.26, 6.486201*^6, 307.811, 27.6, 8.273, 5.417, 7292.458, 2.2, 
  167.295, 8.87, 2.5, 18.8, 90.65, 1.3, 73.32, 0.673}, 
 {"SLV", "North America", "El Salvador", "2021-04-04", 65337., 157., 148.429, 
  2025., 4., 3.571, 10073.231, 24.205, 22.884, 312.201, 0.617, 0.551, 0.92, 
  "", "", "", "", "", "", "", "", 2487., 851769., 131.32, 0.383, 2464., 0.38, 
  0.06, 16.6, "tests performed", "", "", "", "", 10571., "", "", "", 1630., 
  34.26, 6.486201*^6, 307.811, 27.6, 8.273, 5.417, 7292.458, 2.2, 167.295, 
  8.87, 2.5, 18.8, 90.65, 1.3, 73.32, 0.673}, 
 {"SLV", "North America", "El Salvador", "2021-04-05", 65491., 154., 151.429, 
  2030., 5., 3.857, 10096.974, 23.743, 23.346, 312.972, 0.771, 0.595, 0.91, 
  "", "", "", "", "", "", "", "", 2457., 854226., 131.699, 0.379, 2466., 
  0.38, 0.061, 16.3, "tests performed", "", "", "", "", 9911., "", "", "", 
  1528., 34.26, 6.486201*^6, 307.811, 27.6, 8.273, 5.417, 7292.458, 2.2, 
  167.295, 8.87, 2.5, 18.8, 90.65, 1.3, 73.32, 0.673}, 
 {"SLV", "North America", "El Salvador", "2021-04-06", 65491., 0., 131.143, 
  2030., 0., 3.429, 10096.974, 0., 20.219, 312.972, 0., 0.529, 0.91, "", "", 
  "", "", "", "", "", "", 2416., 856642., 132.071, 0.372, 2452., 0.378, 
  0.053, 18.7, "tests performed", "", "", "", "", 9252., "", "", "", 1426., 
  26.85, 6.486201*^6, 307.811, 27.6, 8.273, 5.417, 7292.458, 2.2, 167.295, 
  8.87, 2.5, 18.8, 90.65, 1.3, 73.32, 0.673}, 
 {"SLV", "North America", "El Salvador", "2021-04-07", 65491., 0., 109.286, 
  2037., 7., 4.429, 10096.974, 0., 16.849, 314.051, 1.079, 0.683, 0.91, "", 
  "", "", "", "", "", "", "", 2486., 859128., 132.455, 0.383, 2451., 0.378, 
  0.045, 22.4, "tests performed", 160000., 160000., "", "", 8592., 2.47, 
  2.47, "", 1325., 26.85, 6.486201*^6, 307.811, 27.6, 8.273, 5.417, 7292.458, 
  2.2, 167.295, 8.87, 2.5, 18.8, 90.65, 1.3, 73.32, 0.673}, 
 {"SLV", "North America", "El Salvador", "2021-04-08", 65491., 0., 88., 
  2040., 3., 4.857, 10096.974, 0., 13.567, 314.514, 0.463, 0.749, 0.91, "", 
  "", "", "", "", "", "", "", 2418., 861546., 132.828, 0.373, 2447., 0.377, 
  0.036, 27.8, "tests performed", "", "", "", "", 7075., "", "", "", 1091., 
  26.85, 6.486201*^6, 307.811, 27.6, 8.273, 5.417, 7292.458, 2.2, 167.295, 
  8.87, 2.5, 18.8, 90.65, 1.3, 73.32, 0.673}, 
 {"SLV", "North America", "El Salvador", "2021-04-09", 65491., 0., 65.857, 
  2044., 4., 3.857, 10096.974, 0., 10.153, 315.131, 0.617, 0.595, 0.91, "", 
  "", "", "", "", "", "", "", 2456., 864002., 133.206, 0.379, 2451., 0.378, 
  0.027, 37.2, "tests performed", 180000., 180000., "", "", 6667., 2.78, 
  2.78, "", 1028., 26.85, 6.486201*^6, 307.811, 27.6, 8.273, 5.417, 7292.458, 
  2.2, 167.295, 8.87, 2.5, 18.8, 90.65, 1.3, 73.32, 0.673}, 
 {"SLV", "North America", "El Salvador", "2021-04-10", 65491., 0., 44.429, 
  2048., 4., 3.857, 10096.974, 0., 6.85, 315.747, 0.617, 0.595, 0.91, "", "", 
  "", "", "", "", "", "", 2492., 866494., 133.59, 0.384, 2459., 0.379, 0.018, 
  55.3, "tests performed", "", "", "", "", 7334., "", "", "", 1131., 26.85, 
  6.486201*^6, 307.811, 27.6, 8.273, 5.417, 7292.458, 2.2, 167.295, 8.87, 
  2.5, 18.8, 90.65, 1.3, 73.32, 0.673}, {"SLV", "North America", 
  "El Salvador", "2021-04-11", 66489., 998., 164.571, 2051., 3., 3.714, 
  10250.839, 153.865, 25.373, 316.21, 0.463, 0.573, 0.92, "", "", "", "", "", 
  "", "", "", "", "", "", "", 2282., 0.352, 0.072, 13.9, "tests performed", 
  200000., 200000., "", "", 8000., 3.08, 3.08, "", 1233., 26.85, 6.486201*^6, 
  307.811, 27.6, 8.273, 5.417, 7292.458, 2.2, 167.295, 8.87, 2.5, 18.8, 
  90.65, 1.3, 73.32, 0.673}, {"SLV", "North America", "El Salvador", 
  "2021-04-12", 66489., 0., 142.571, 2054., 3., 3.429, 10250.839, 0., 21.981, 
  316.672, 0.463, 0.529, 0.92, "", "", "", "", "", "", "", "", 2505., 
  868999., 133.977, 0.386, 2110., 0.325, 0.068, 14.8, "tests performed", 
  264159., "", "", 64159., 16404., 4.07, "", "", 2529., 26.85, 6.486201*^6, 
  307.811, 27.6, 8.273, 5.417, 7292.458, 2.2, 167.295, 8.87, 2.5, 18.8, 
  90.65, 1.3, 73.32, 0.673}, {"SLV", "North America", "El Salvador", 
  "2021-04-13", 66816., 327., 189.286, 2057., 3., 3.857, 10301.253, 50.415, 
  29.183, 317.135, 0.463, 0.595, 0.93, "", "", "", "", "", "", "", "", 2415., 
  871414., 134.349, 0.372, 2110., 0.325, 0.09, 11.1, "tests performed", 
  310793., 308426., 2367., 46634., 22304., 4.79, 4.76, 0.04, 3439., 26.85, 
  6.486201*^6, 307.811, 27.6, 8.273, 5.417, 7292.458, 2.2, 167.295, 8.87, 
  2.5, 18.8, 90.65, 1.3, 73.32, 0.673}, {"SLV", "North America", 
  "El Salvador", "2021-04-14", 66956., 140., 209.286, 2060., 3., 3.286, 
  10322.838, 21.584, 32.266, 317.597, 0.463, 0.507, 0.93, "", "", "", "", "", 
  "", "", "", 2452., 873866., 134.727, 0.378, 2105., 0.325, 0.099, 10.1, 
  "tests performed", 361474., 355941., 5533., 50681., 28782., 5.57, 5.49, 
  0.09, 4437., 26.85, 6.486201*^6, 307.811, 27.6, 8.273, 5.417, 7292.458, 
  2.2, 167.295, 8.87, 2.5, 18.8, 90.65, 1.3, 73.32, 0.673}, 
 {"SLV", "North America", "El Salvador", "2021-04-15", 67099., 143., 229.714, 
  2064., 4., 3.429, 10344.884, 22.047, 35.416, 318.214, 0.617, 0.529, 0.94, 
  "", "", "", "", "", "", "", "", 2545., 876411., 135.119, 0.392, 2124., 
  0.327, 0.108, 9.2, "tests performed", 410810., 401179., 9631., 49336., 
  34401., 6.33, 6.19, 0.15, 5304., 26.85, 6.486201*^6, 307.811, 27.6, 8.273, 
  5.417, 7292.458, 2.2, 167.295, 8.87, 2.5, 18.8, 90.65, 1.3, 73.32, 0.673}, 
 {"SLV", "North America", "El Salvador", "2021-04-16", 67249., 150., 251.143, 
  2068., 4., 3.429, 10368.01, 23.126, 38.72, 318.831, 0.617, 0.529, 0.94, "", 
  "", "", "", "", "", "", "", 2433., 878844., 135.494, 0.375, 2120., 0.327, 
  0.118, 8.4, "tests performed", 460565., 445109., 15456., 49755., 40081., 
  7.1, 6.86, 0.24, 6179., 26.85, 6.486201*^6, 307.811, 27.6, 8.273, 5.417, 
  7292.458, 2.2, 167.295, 8.87, 2.5, 18.8, 90.65, 1.3, 73.32, 0.673}, 
 {"SLV", "North America", "El Salvador", "2021-04-17", 67404., 155., 273.286, 
  2072., 4., 3.429, 10391.907, 23.897, 42.133, 319.447, 0.617, 0.529, 0.95, 
  "", "", "", "", "", "", "", "", 2410., 881254., 135.866, 0.372, 2109., 
  0.325, 0.13, 7.7, "tests performed", 502013., 483638., 18375., 41448., 
  44573., 7.74, 7.46, 0.28, 6872., 26.85, 6.486201*^6, 307.811, 27.6, 8.273, 
  5.417, 7292.458, 2.2, 167.295, 8.87, 2.5, 18.8, 90.65, 1.3, 73.32, 0.673}, 
 {"SLV", "North America", "El Salvador", "2021-04-18", 67557., 153., 152.571, 
  2075., 3., 3.429, 10415.496, 23.589, 23.522, 319.91, 0.463, 0.529, 0.95, 
  "", "", "", "", "", "", "", "", 1432., 882686., 136.087, 0.221, 2134., 
  0.329, 0.071, 14., "tests performed", "", "", "", "", 46398., "", "", "", 
  7153., 26.85, 6.486201*^6, 307.811, 27.6, 8.273, 5.417, 7292.458, 2.2, 
  167.295, 8.87, 2.5, 18.8, 90.65, 1.3, 73.32, 0.673}, 
 {"SLV", "North America", "El Salvador", "2021-04-19", 67557., 0., 152.571, 
  2078., 3., 3.429, 10415.496, 0., 23.522, 320.372, 0.463, 0.529, 0.96, "", 
  "", "", "", "", "", "", "", 2439., 885125., 136.463, 0.376, 2304., 0.355, 
  0.066, 15.1, "tests performed", 547566., "", "", "", 40487., 8.44, "", "", 
  6242., 26.85, 6.486201*^6, 307.811, 27.6, 8.273, 5.417, 7292.458, 2.2, 
  167.295, 8.87, 2.5, 18.8, 90.65, 1.3, 73.32, 0.673}, 
 {"SLV", "North America", "El Salvador", "2021-04-20", 67851., 294., 147.857, 
  2082., 4., 3.571, 10460.823, 45.327, 22.796, 320.989, 0.617, 0.551, 0.97, 
  "", "", "", "", "", "", "", "", 2484., 887609., 136.846, 0.383, 2314., 
  0.357, 0.064, 15.7, "tests performed", 622912., "", "", 75346., 44588., 
  9.6, "", "", 6874., 26.85, 6.486201*^6, 307.811, 27.6, 8.273, 5.417, 
  7292.458, 2.2, 167.295, 8.87, 2.5, 18.8, 90.65, 1.3, 73.32, 0.673}, 
 {"SLV", "North America", "El Salvador", "2021-04-21", 68007., 156., 150.143, 
  2086., 4., 3.714, 10484.874, 24.051, 23.148, 321.606, 0.617, 0.573, 0.97, 
  "", "", "", "", "", "", "", "", 2468., 890077., 137.226, 0.381, 2316., 
  0.357, 0.065, 15.4, "tests performed", "", "", "", "", 39761., "", "", "", 
  6130., 26.85, 6.486201*^6, 307.811, 27.6, 8.273, 5.417, 7292.458, 2.2, 
  167.295, 8.87, 2.5, 18.8, 90.65, 1.3, 73.32, 0.673}, 
 {"SLV", "North America", "El Salvador", "2021-04-22", 68161., 154., 151.714, 
  2089., 3., 3.571, 10508.617, 23.743, 23.39, 322.068, 0.463, 0.551, 0.98, 
  "", "", "", "", "", "", "", "", 2487., 892564., 137.61, 0.383, 2308., 
  0.356, 0.066, 15.2, "tests performed", 656687., 632613., 24074., "", 
  35125., 10.12, 9.75, 0.37, 5415., 26.85, 6.486201*^6, 307.811, 27.6, 8.273, 
  5.417, 7292.458, 2.2, 167.295, 8.87, 2.5, 18.8, 90.65, 1.3, 73.32, 0.673}, 
 {"SLV", "North America", "El Salvador", "2021-04-23", 68318., 157., 152.714, 
  2093., 4., 3.571, 10532.822, 24.205, 23.544, 322.685, 0.617, 0.551, 0.98, 
  "", "", "", "", "", "", "", "", "", "", "", "", "", "", "", "", "", 
  698569., 674495., 24074., 41882., 34001., 10.77, 10.4, 0.37, 5242., 26.85, 
  6.486201*^6, 307.811, 27.6, 8.273, 5.417, 7292.458, 2.2, 167.295, 8.87, 
  2.5, 18.8, 90.65, 1.3, 73.32, 0.673}, {"SLV", "North America", 
  "El Salvador", "2021-04-24", 68468., 150., 152., 2098., 5., 3.714, 
  10555.948, 23.126, 23.434, 323.456, 0.771, 0.573, 0.99, "", "", "", "", "", 
  "", "", "", "", "", "", "", "", "", "", "", "", "", "", "", "", 30319., "", 
  "", "", 4674., 26.85, 6.486201*^6, 307.811, 27.6, 8.273, 5.417, 7292.458, 
  2.2, 167.295, 8.87, 2.5, 18.8, 90.65, 1.3, 73.32, 0.673}, 
 {"SLV", "North America", "El Salvador", "2021-04-25", 68468., 0., 130.143, 
  2103., 5., 4., 10555.948, 0., 20.065, 324.227, 0.771, 0.617, 0.99, "", "", 
  "", "", "", "", "", "", "", "", "", "", "", "", "", "", "", "", "", "", "", 
  29305., "", "", "", 4518., 26.85, 6.486201*^6, 307.811, 27.6, 8.273, 5.417, 
  7292.458, 2.2, 167.295, 8.87, 2.5, 18.8, 90.65, 1.3, 73.32, 0.673}, 
 {"SLV", "North America", "El Salvador", "2021-04-26", 68468., 0., 130.143, 
  2106., 3., 4., 10555.948, 0., 20.065, 324.689, 0.463, 0.617, 1., "", "", 
  "", "", "", "", "", "", "", "", "", "", "", "", "", "", "", 745602., 
  718089., 27513., "", 28291., 11.5, 11.07, 0.42, 4362., 26.85, 6.486201*^6, 
  307.811, 27.6, 8.273, 5.417, 7292.458, 2.2, 167.295, 8.87, 2.5, 18.8, 
  90.65, 1.3, 73.32, 0.673}, {"SLV", "North America", "El Salvador", 
  "2021-04-27", 68922., 454., 153., 2111., 5., 4.143, 10625.943, 69.995, 
  23.589, 325.46, 0.771, 0.639, 1.01, "", "", "", "", "", "", "", "", "", "", 
  "", "", "", "", "", "", "", 788173., 747918., 40255., 42571., 23609., 
  12.15, 11.53, 0.62, 3640., 26.85, 6.486201*^6, 307.811, 27.6, 8.273, 5.417, 
  7292.458, 2.2, 167.295, 8.87, 2.5, 18.8, 90.65, 1.3, 73.32, 0.673}, 
 {"SLV", "North America", "El Salvador", "2021-04-28", 68922., 0., 130.714, 
  2117., 6., 4.429, 10625.943, 0., 20.153, 326.385, 0.925, 0.683, 1.01, "", 
  "", "", "", "", "", "", "", "", "", "", "", "", "", "", "", "", 833959., 
  775959., 58000., 45786., 27737., 12.86, 11.96, 0.89, 4276., 26.85, 
  6.486201*^6, 307.811, 27.6, 8.273, 5.417, 7292.458, 2.2, 167.295, 8.87, 
  2.5, 18.8, 90.65, 1.3, 73.32, 0.673}, {"SLV", "North America", 
  "El Salvador", "2021-04-29", 69198., 276., 148.143, 2120., 3., 4.429, 
  10668.495, 42.552, 22.84, 326.848, 0.463, 0.683, 1.02, "", "", "", "", "", 
  "", "", "", "", "", "", "", "", "", "", "", "", 875069., 806790., 68279., 
  41110., 31197., 13.49, 12.44, 1.05, 4810., 26.85, 6.486201*^6, 307.811, 
  27.6, 8.273, 5.417, 7292.458, 2.2, 167.295, 8.87, 2.5, 18.8, 90.65, 1.3, 
  73.32, 0.673}, {"SLV", "North America", "El Salvador", "2021-04-30", 
  69198., 0., 125.714, 2124., 4., 4.429, 10668.495, 0., 19.382, 327.464, 
  0.617, 0.683, 1.02, "", "", "", "", "", "", "", "", "", "", "", "", "", "", 
  "", "", "", 915725., 839870., 75855., 40656., 31022., 14.12, 12.95, 1.17, 
  4783., 26.85, 6.486201*^6, 307.811, 27.6, 8.273, 5.417, 7292.458, 2.2, 
  167.295, 8.87, 2.5, 18.8, 90.65, 1.3, 73.32, 0.673}, 
 {"SLV", "North America", "El Salvador", "2021-05-01", 69198., 0., 104.286, 
  2124., 0., 3.714, 10668.495, 0., 16.078, 327.464, 0., 0.573, 1.03, "", "", 
  "", "", "", "", "", "", "", "", "", "", "", "", "", "", "", "", "", "", "", 
  31476., "", "", "", 4853., 26.85, 6.486201*^6, 307.811, 27.6, 8.273, 5.417, 
  7292.458, 2.2, 167.295, 8.87, 2.5, 18.8, 90.65, 1.3, 73.32, 0.673}, 
 {"SLV", "North America", "El Salvador", "2021-05-02", 69198., 0., 104.286, 
  2132., 8., 4.143, 10668.495, 0., 16.078, 328.698, 1.233, 0.639, 1.04, "", 
  "", "", "", "", "", "", "", "", "", "", "", "", "", "", "", "", "", "", "", 
  "", 31929., "", "", "", 4923., 26.85, 6.486201*^6, 307.811, 27.6, 8.273, 
  5.417, 7292.458, 2.2, 167.295, 8.87, 2.5, 18.8, 90.65, 1.3, 73.32, 0.673}, 
 {"SLV", "North America", "El Salvador", "2021-05-03", 69727., 529., 179.857, 
  2134., 2., 4., 10750.052, 81.558, 27.729, 329.006, 0.308, 0.617, 1.05, "", 
  "", "", "", "", "", "", "", "", "", "", "", "", "", "", "", "", "", "", "", 
  "", 32383., "", "", "", 4993., 26.85, 6.486201*^6, 307.811, 27.6, 8.273, 
  5.417, 7292.458, 2.2, 167.295, 8.87, 2.5, 18.8, 90.65, 1.3, 73.32, 0.673}, 
 {"SLV", "North America", "El Salvador", "2021-05-04", 69727., 0., 115., 
  2137., 3., 3.714, 10750.052, 0., 17.73, 329.469, 0.463, 0.573, 1.05, "", 
  "", "", "", "", "", "", "", "", "", "", "", "", "", "", "", "", 991133., 
  890109., 101024., "", 28994., 15.28, 13.72, 1.56, 4470., 26.85, 
  6.486201*^6, 307.811, 27.6, 8.273, 5.417, 7292.458, 2.2, 167.295, 8.87, 
  2.5, 18.8, 90.65, 1.3, 73.32, 0.673}, {"SLV", "North America", 
  "El Salvador", "2021-05-05", 69997., 270., 153.571, 2141., 4., 3.429, 
  10791.679, 41.627, 23.677, 330.085, 0.617, 0.529, 1.06, "", "", "", "", "", 
  "", "", "", "", "", "", "", "", "", "", "", "", 1.029887*^6, 917399., 
  112488., 38754., 27990., 15.88, 14.14, 1.73, 4315., 26.85, 6.486201*^6, 
  307.811, 27.6, 8.273, 5.417, 7292.458, 2.2, 167.295, 8.87, 2.5, 18.8, 
  90.65, 1.3, 73.32, 0.673}, {"SLV", "North America", "El Salvador", 
  "2021-05-06", 69997., 0., 114.143, 2143., 2., 3.286, 10791.679, 0., 17.598, 
  330.394, 0.308, 0.507, 1.06, "", "", "", "", "", "", "", "", "", "", "", 
  "", "", "", "", "", "", 1.068428*^6, 941508., 126920., 38541., 27623., 
  16.47, 14.52, 1.96, 4259., 26.85, 6.486201*^6, 307.811, 27.6, 8.273, 5.417, 
  7292.458, 2.2, 167.295, 8.87, 2.5, 18.8, 90.65, 1.3, 73.32, 0.673}, 
 {"SLV", "North America", "El Salvador", "2021-05-07", 70255., 258., 151., 
  2146., 3., 3.143, 10831.456, 39.777, 23.28, 330.856, 0.463, 0.485, 1.06, 
  "", "", "", "", "", "", "", "", "", "", "", "", "", "", "", "", "", 
  1.114544*^6, 958828., 155716., 46116., 28403., 17.18, 14.78, 2.4, 4379., 
  26.85, 6.486201*^6, 307.811, 27.6, 8.273, 5.417, 7292.458, 2.2, 167.295, 
  8.87, 2.5, 18.8, 90.65, 1.3, 73.32, 0.673}, 
 {"SLV", "North America", "El Salvador", "2021-05-08", 70255., 0., 151., 
  2150., 4., 3.714, 10831.456, 0., 23.28, 331.473, 0.617, 0.573, 1.07, "", 
  "", "", "", "", "", "", "", "", "", "", "", "", "", "", "", "", "", "", "", 
  "", 27607., "", "", "", 4256., 26.85, 6.486201*^6, 307.811, 27.6, 8.273, 
  5.417, 7292.458, 2.2, 167.295, 8.87, 2.5, 18.8, 90.65, 1.3, 73.32, 0.673}, 
 {"SLV", "North America", "El Salvador", "2021-05-09", 70380., 125., 168.857, 
  2154., 4., 3.143, 10850.728, 19.272, 26.033, 332.09, 0.617, 0.485, 1.07, 
  "", "", "", "", "", "", "", "", "", "", "", "", "", "", "", "", "", "", "", 
  "", "", 26811., "", "", "", 4134., 26.85, 6.486201*^6, 307.811, 27.6, 
  8.273, 5.417, 7292.458, 2.2, 167.295, 8.87, 2.5, 18.8, 90.65, 1.3, 73.32, 
  0.673}, {"SLV", "North America", "El Salvador", "2021-05-10", 70380., 0., 
  93.286, 2158., 4., 3.429, 10850.728, 0., 14.382, 332.706, 0.617, 0.529, 
  1.08, "", "", "", "", "", "", "", "", "", "", "", "", "", "", "", "", "", 
  "", "", "", "", 26016., "", "", "", 4011., 26.85, 6.486201*^6, 307.811, 
  27.6, 8.273, 5.417, 7292.458, 2.2, 167.295, 8.87, 2.5, 18.8, 90.65, 1.3, 
  73.32, 0.673}, {"SLV", "North America", "El Salvador", "2021-05-11", 
  70380., 0., 93.286, 2164., 6., 3.857, 10850.728, 0., 14.382, 333.631, 
  0.925, 0.595, 1.08, "", "", "", "", "", "", "", "", "", "", "", "", "", "", 
  "", "", "", 1.167672*^6, 969970., 197702., "", 25220., 18., 14.95, 3.05, 
  3888., 26.85, 6.486201*^6, 307.811, 27.6, 8.273, 5.417, 7292.458, 2.2, 
  167.295, 8.87, 2.5, 18.8, 90.65, 1.3, 73.32, 0.673}, 
 {"SLV", "North America", "El Salvador", "2021-05-12", 70915., 535., 131.143, 
  2168., 4., 3.857, 10933.21, 82.483, 20.219, 334.248, 0.617, 0.595, 1.09, 
  "", "", "", "", "", "", "", "", "", "", "", "", "", "", "", "", "", "", "", 
  "", "", 26319., "", "", "", 4058., 26.85, 6.486201*^6, 307.811, 27.6, 
  8.273, 5.417, 7292.458, 2.2, 167.295, 8.87, 2.5, 18.8, 90.65, 1.3, 73.32, 
  0.673}, {"SLV", "North America", "El Salvador", "2021-05-13", 70915., 0., 
  131.143, 2173., 5., 4.286, 10933.21, 0., 20.219, 335.019, 0.771, 0.661, 
  1.1, "", "", "", "", "", "", "", "", "", "", "", "", "", "", "", "", "", 
  1.260574*^6, 995901., 264673., "", 27449., 19.43, 15.35, 4.08, 4232., 
  26.85, 6.486201*^6, 307.811, 27.6, 8.273, 5.417, 7292.458, 2.2, 167.295, 
  8.87, 2.5, 18.8, 90.65, 1.3, 73.32, 0.673}, 
 {"SLV", "North America", "El Salvador", "2021-05-14", 70915., 0., 94.286, 
  2178., 5., 4.571, 10933.21, 0., 14.536, 335.79, 0.771, 0.705, 1.1, "", "", 
  "", "", "", "", "", "", "", "", "", "", "", "", "", "", "", 1.310249*^6, 
  1.012645*^6, 297604., 49675., 27958., 20.2, 15.61, 4.59, 4310., 26.85, 
  6.486201*^6, 307.811, 27.6, 8.273, 5.417, 7292.458, 2.2, 167.295, 8.87, 
  2.5, 18.8, 90.65, 1.3, 73.32, 0.673}, {"SLV", "North America", 
  "El Salvador", "2021-05-15", 71330., 415., 153.571, 2182., 4., 4.571, 
  10997.192, 63.982, 23.677, 336.406, 0.617, 0.705, 1.1, "", "", "", "", "", 
  "", "", "", "", "", "", "", "", "", "", "", "", 1.350587*^6, 1.024727*^6, 
  325860., 40338., 31823., 20.82, 15.8, 5.02, 4906., 26.85, 6.486201*^6, 
  307.811, 27.6, 8.273, 5.417, 7292.458, 2.2, 167.295, 8.87, 2.5, 18.8, 
  90.65, 1.3, 73.32, 0.673}, {"SLV", "North America", "El Salvador", 
  "2021-05-16", 71479., 149., 157., 2187., 5., 4.714, 11020.164, 22.972, 
  24.205, 337.177, 0.771, 0.727, 1.11, "", "", "", "", "", "", "", "", "", 
  "", "", "", "", "", "", "", "", "", "", "", "", 33626., "", "", "", 5184., 
  26.85, 6.486201*^6, 307.811, 27.6, 8.273, 5.417, 7292.458, 2.2, 167.295, 
  8.87, 2.5, 18.8, 90.65, 1.3, 73.32, 0.673}, 
 {"SLV", "North America", "El Salvador", "2021-05-17", 71479., 0., 157., 
  2191., 4., 4.714, 11020.164, 0., 24.205, 337.794, 0.617, 0.727, 1.11, "", 
  "", "", "", "", "", "", "", "", "", "", "", "", "", "", "", "", 
  1.402386*^6, 1.036121*^6, 366265., "", 35428., 21.62, 15.97, 5.65, 5462., 
  26.85, 6.486201*^6, 307.811, 27.6, 8.273, 5.417, 7292.458, 2.2, 167.295, 
  8.87, 2.5, 18.8, 90.65, 1.3, 73.32, 0.673}, 
 {"SLV", "North America", "El Salvador", "2021-05-18", 71479., 0., 157., 
  2195., 4., 4.429, 11020.164, 0., 24.205, 338.411, 0.617, 0.683, 1.11, "", 
  "", "", "", "", "", "", "", "", "", "", "", "", "", "", "", "", 
  1.451933*^6, 1.051425*^6, 400508., 49547., 40609., 22.38, 16.21, 6.17, 
  6261., 26.85, 6.486201*^6, 307.811, 27.6, 8.273, 5.417, 7292.458, 2.2, 
  167.295, 8.87, 2.5, 18.8, 90.65, 1.3, 73.32, 0.673}, 
 {"SLV", "North America", "El Salvador", "2021-05-19", 71479., 0., 80.571, 
  2199., 4., 4.429, 11020.164, 0., 12.422, 339.027, 0.617, 0.683, 1.12, "", 
  "", "", "", "", "", "", "", "", "", "", "", "", "", "", "", "", 
  1.497261*^6, 1.066112*^6, 431149., 45328., 40448., 23.08, 16.44, 6.65, 
  6236., 26.85, 6.486201*^6, 307.811, 27.6, 8.273, 5.417, 7292.458, 2.2, 
  167.295, 8.87, 2.5, 18.8, 90.65, 1.3, 73.32, 0.673}, 
 {"SLV", "North America", "El Salvador", "2021-05-20", 71479., 0., 80.571, 
  2202., 3., 4.143, 11020.164, 0., 12.422, 339.49, 0.463, 0.639, 1.12, "", 
  "", "", "", "", "", "", "", "", "", "", "", "", "", "", "", "", 
  1.543904*^6, 1.079935*^6, 463969., 46643., 40476., 23.8, 16.65, 7.15, 
  6240., 26.85, 6.486201*^6, 307.811, 27.6, 8.273, 5.417, 7292.458, 2.2, 
  167.295, 8.87, 2.5, 18.8, 90.65, 1.3, 73.32, 0.673}, 
 {"SLV", "North America", "El Salvador", "2021-05-21", 72220., 741., 186.429, 
  2206., 4., 4., 11134.407, 114.243, 28.742, 340.107, 0.617, 0.617, 1.13, "", 
  "", "", "", "", "", "", "", "", "", "", "", "", "", "", "", "", 
  1.598841*^6, 1.083936*^6, 514905., 54937., 41227., 24.65, 16.71, 7.94, 
  6356., 26.85, 6.486201*^6, 307.811, 27.6, 8.273, 5.417, 7292.458, 2.2, 
  167.295, 8.87, 2.5, 18.8, 90.65, 1.3, 73.32, 0.673}, 
 {"SLV", "North America", "El Salvador", "2021-05-22", 72220., 0., 127.143, 
  2211., 5., 4.143, 11134.407, 0., 19.602, 340.878, 0.771, 0.639, 1.13, "", 
  "", "", "", "", "", "", "", "", "", "", "", "", "", "", "", "", 
  1.642451*^6, 1.097762*^6, 544689., 43610., 41695., 25.32, 16.92, 8.4, 
  6428., 26.85, 6.486201*^6, 307.811, 27.6, 8.273, 5.417, 7292.458, 2.2, 
  167.295, 8.87, 2.5, 18.8, 90.65, 1.3, 73.32, 0.673}, 
 {"SLV", "North America", "El Salvador", "2021-05-23", 72220., 0., 105.857, 
  2216., 5., 4.143, 11134.407, 0., 16.32, 341.648, 0.771, 0.639, 1.13, "", 
  "", "", "", "", "", "", "", "", "", "", "", "", "", "", "", "", "", "", "", 
  "", 41619., "", "", "", 6417., "", 6.486201*^6, 307.811, 27.6, 8.273, 
  5.417, 7292.458, 2.2, 167.295, 8.87, 2.5, 18.8, 90.65, 1.3, 73.32, 0.673}, 
 {"SLV", "North America", "El Salvador", "2021-05-24", 72220., 0., 105.857, 
  2220., 4., 4.143, 11134.407, 0., 16.32, 342.265, 0.617, 0.639, 1.13, "", 
  "", "", "", "", "", "", "", "", "", "", "", "", "", "", "", "", 
  1.693183*^6, 1.101172*^6, 592011., "", 41542., 26.1, 16.98, 9.13, 6405., 
  "", 6.486201*^6, 307.811, 27.6, 8.273, 5.417, 7292.458, 2.2, 167.295, 8.87, 
  2.5, 18.8, 90.65, 1.3, 73.32, 0.673}, {"SLV", "North America", 
  "El Salvador", "2021-05-25", 72821., 601., 191.714, 2224., 4., 4.143, 
  11227.065, 92.658, 29.557, 342.882, 0.617, 0.639, 1.13, "", "", "", "", "", 
  "", "", "", "", "", "", "", "", "", "", "", "", 1.741651*^6, 1.109726*^6, 
  631925., 48468., 41388., 26.85, 17.11, 9.74, 6381., "", 6.486201*^6, 
  307.811, 27.6, 8.273, 5.417, 7292.458, 2.2, 167.295, 8.87, 2.5, 18.8, 
  90.65, 1.3, 73.32, 0.673}, {"SLV", "North America", "El Salvador", 
  "2021-05-26", 72821., 0., 191.714, 2229., 5., 4.286, 11227.065, 0., 29.557, 
  343.653, 0.771, 0.661, 1.12, "", "", "", "", "", "", "", "", "", "", "", 
  "", "", "", "", "", "", 1.787527*^6, 1.115104*^6, 672423., 45876., 41467., 
  27.56, 17.19, 10.37, 6393., "", 6.486201*^6, 307.811, 27.6, 8.273, 5.417, 
  7292.458, 2.2, 167.295, 8.87, 2.5, 18.8, 90.65, 1.3, 73.32, 0.673}, 
 {"SLV", "North America", "El Salvador", "2021-05-27", 72821., 0., 191.714, 
  2233., 4., 4.429, 11227.065, 0., 29.557, 344.269, 0.617, 0.683, 1.12, "", 
  "", "", "", "", "", "", "", "", "", "", "", "", "", "", "", "", 
  1.832228*^6, 1.11898*^6, 713248., 44701., 41189., 28.25, 17.25, 11., 6350., 
  "", 6.486201*^6, 307.811, 27.6, 8.273, 5.417, 7292.458, 2.2, 167.295, 8.87, 
  2.5, 18.8, 90.65, 1.3, 73.32, 0.673}, {"SLV", "North America", 
  "El Salvador", "2021-05-28", 73246., 425., 146.571, 2237., 4., 4.429, 
  11292.589, 65.524, 22.597, 344.886, 0.617, 0.683, 1.12, "", "", "", "", "", 
  "", "", "", "", "", "", "", "", "", "", "", "", "", "", "", "", 36682., "", 
  "", "", 5655., "", 6.486201*^6, 307.811, 27.6, 8.273, 5.417, 7292.458, 2.2, 
  167.295, 8.87, 2.5, 18.8, 90.65, 1.3, 73.32, 0.673}, 
 {"SLV", "North America", "El Salvador", "2021-05-29", 73246., 0., 146.571, 
  2241., 4., 4.286, 11292.589, 0., 22.597, 345.503, 0.617, 0.661, 1.12, "", 
  "", "", "", "", "", "", "", "", "", "", "", "", "", "", "", "", "", "", "", 
  "", 33793., "", "", "", 5210., "", 6.486201*^6, 307.811, 27.6, 8.273, 
  5.417, 7292.458, 2.2, 167.295, 8.87, 2.5, 18.8, 90.65, 1.3, 73.32, 0.673}, 
 {"SLV", "North America", "El Salvador", "2021-05-30", 73246., 0., 146.571, 
  2245., 4., 4.143, 11292.589, 0., 22.597, 346.119, 0.617, 0.639, 1.11, "", 
  "", "", "", "", "", "", "", "", "", "", "", "", "", "", "", "", "", "", "", 
  "", 33510., "", "", "", 5166., "", 6.486201*^6, 307.811, 27.6, 8.273, 
  5.417, 7292.458, 2.2, 167.295, 8.87, 2.5, 18.8, 90.65, 1.3, 73.32, 0.673}, 
 {"SLV", "North America", "El Salvador", "2021-05-31", 73702., 456., 211.714, 
  2249., 4., 4.143, 11362.892, 70.303, 32.641, 346.736, 0.617, 0.639, 1.11, 
  "", "", "", "", "", "", "", "", "", "", "", "", "", "", "", "", "", 
  1.92577*^6, 1.14089*^6, 784880., "", 33227., 29.69, 17.59, 12.1, 5123., "", 
  6.486201*^6, 307.811, 27.6, 8.273, 5.417, 7292.458, 2.2, 167.295, 8.87, 
  2.5, 18.8, 90.65, 1.3, 73.32, 0.673}, {"SLV", "North America", 
  "El Salvador", "2021-06-01", 73702., 0., 125.857, 2252., 3., 4., 11362.892, 
  0., 19.404, 347.199, 0.463, 0.617, 1.11, "", "", "", "", "", "", "", "", 
  "", "", "", "", "", "", "", "", "", 1.971247*^6, 1.15315*^6, 818097., 
  45477., 32799., 30.39, 17.78, 12.61, 5057., "", 6.486201*^6, 307.811, 27.6, 
  8.273, 5.417, 7292.458, 2.2, 167.295, 8.87, 2.5, 18.8, 90.65, 1.3, 73.32, 
  0.673}, {"SLV", "North America", "El Salvador", "2021-06-02", 73702., 0., 
  125.857, 2255., 3., 3.714, 11362.892, 0., 19.404, 347.661, 0.463, 0.573, 
  1.1, "", "", "", "", "", "", "", "", "", "", "", "", "", "", "", "", "", 
  2.015408*^6, 1.169097*^6, 846311., 44161., 32554., 31.07, 18.02, 13.05, 
  5019., "", 6.486201*^6, 307.811, 27.6, 8.273, 5.417, 7292.458, 2.2, 
  167.295, 8.87, 2.5, 18.8, 90.65, 1.3, 73.32, 0.673}, 
 {"SLV", "North America", "El Salvador", "2021-06-03", 74141., 439., 188.571, 
  2260., 5., 3.857, 11430.574, 67.682, 29.073, 348.432, 0.771, 0.595, 1.1, 
  "", "", "", "", "", "", "", "", "", "", "", "", "", "", "", "", "", "", "", 
  "", "", 29935., "", "", "", 4615., "", 6.486201*^6, 307.811, 27.6, 8.273, 
  5.417, 7292.458, 2.2, 167.295, 8.87, 2.5, 18.8, 90.65, 1.3, 73.32, 0.673}, 
 {"SLV", "North America", "El Salvador", "2021-06-04", 74141., 0., 127.857, 
  2260., 0., 3.286, 11430.574, 0., 19.712, 348.432, 0., 0.507, 1.1, "", "", 
  "", "", "", "", "", "", "", "", "", "", "", "", "", "", "", "", "", "", "", 
  30360., "", "", "", 4681., "", 6.486201*^6, 307.811, 27.6, 8.273, 5.417, 
  7292.458, 2.2, 167.295, 8.87, 2.5, 18.8, 90.65, 1.3, 73.32, 0.673}, 
 {"SLV", "North America", "El Salvador", "2021-06-05", 74141., 0., 127.857, 
  2266., 6., 3.571, 11430.574, 0., 19.712, 349.357, 0.925, 0.551, 1.1, "", 
  "", "", "", "", "", "", "", "", "", "", "", "", "", "", "", "", "", "", "", 
  "", 30786., "", "", "", 4746., "", 6.486201*^6, 307.811, 27.6, 8.273, 
  5.417, 7292.458, 2.2, 167.295, 8.87, 2.5, 18.8, 90.65, 1.3, 73.32, 0.673}, 
 {"SLV", "North America", "El Salvador", "2021-06-06", 74141., 0., 127.857, 
  2270., 4., 3.571, 11430.574, 0., 19.712, 349.974, 0.617, 0.551, 1.09, "", 
  "", "", "", "", "", "", "", "", "", "", "", "", "", "", "", "", "", "", "", 
  "", 31211., "", "", "", 4812., "", 6.486201*^6, 307.811, 27.6, 8.273, 
  5.417, 7292.458, 2.2, 167.295, 8.87, 2.5, 18.8, 90.65, 1.3, 73.32, 0.673}, 
 {"SLV", "North America", "El Salvador", "2021-06-07", 74141., 0., 62.714, 
  2274., 4., 3.571, 11430.574, 0., 9.669, 350.59, 0.617, 0.551, "", "", "", 
  "", "", "", "", "", "", "", "", "", "", "", "", "", "", "", 2.147224*^6, 
  1.245684*^6, 901540., "", 31636., 33.1, 19.21, 13.9, 4877., "", 
  6.486201*^6, 307.811, 27.6, 8.273, 5.417, 7292.458, 2.2, 167.295, 8.87, 
  2.5, 18.8, 90.65, 1.3, 73.32, 0.673}, {"GNQ", "Africa", 
  "Equatorial Guinea", "2020-03-15", 1., 1., "", "", "", "", 0.713, 0.713, 
  "", "", "", "", "", "", "", "", "", "", "", "", "", "", "", "", "", "", "", 
  "", "", "", "", "", "", "", "", "", "", "", "", "", 1.402985*^6, 45.194, 
  22.4, 2.846, 1.752, 22604.873, "", 202.812, 7.78, "", "", 24.64, 2.1, 
  58.74, 0.592}, {"GNQ", "Africa", "Equatorial Guinea", "2020-03-16", 1., 0., 
  "", "", "", "", 0.713, 0., "", "", "", "", "", "", "", "", "", "", "", "", 
  "", "", "", "", "", "", "", "", "", "", "", "", "", "", "", "", "", "", "", 
  "", 1.402985*^6, 45.194, 22.4, 2.846, 1.752, 22604.873, "", 202.812, 7.78, 
  "", "", 24.64, 2.1, 58.74, 0.592}, {"GNQ", "Africa", "Equatorial Guinea", 
  "2020-03-17", 1., 0., "", "", "", "", 0.713, 0., "", "", "", "", "", "", 
  "", "", "", "", "", "", "", "", "", "", "", "", "", "", "", "", "", "", "", 
  "", "", "", "", "", "", "", 1.402985*^6, 45.194, 22.4, 2.846, 1.752, 
  22604.873, "", 202.812, 7.78, "", "", 24.64, 2.1, 58.74, 0.592}, 
 {"GNQ", "Africa", "Equatorial Guinea", "2020-03-18", 4., 3., "", "", "", "", 
  2.851, 2.138, "", "", "", "", "", "", "", "", "", "", "", "", "", "", "", 
  "", "", "", "", "", "", "", "", "", "", "", "", "", "", "", "", "", 
  1.402985*^6, 45.194, 22.4, 2.846, 1.752, 22604.873, "", 202.812, 7.78, "", 
  "", 24.64, 2.1, 58.74, 0.592}, {"GNQ", "Africa", "Equatorial Guinea", 
  "2020-03-19", 6., 2., "", "", "", "", 4.277, 1.426, "", "", "", "", "", "", 
  "", "", "", "", "", "", "", "", "", "", "", "", "", "", "", "", "", "", "", 
  "", "", "", "", "", "", "", 1.402985*^6, 45.194, 22.4, 2.846, 1.752, 
  22604.873, "", 202.812, 7.78, "", "", 24.64, 2.1, 58.74, 0.592}, 
 {"GNQ", "Africa", "Equatorial Guinea", "2020-03-20", 6., 0., 0.857, "", "", 
  0., 4.277, 0., 0.611, "", "", 0., "", "", "", "", "", "", "", "", "", "", 
  "", "", "", "", "", "", "", "", "", "", "", "", "", "", "", "", "", "", 
  1.402985*^6, 45.194, 22.4, 2.846, 1.752, 22604.873, "", 202.812, 7.78, "", 
  "", 24.64, 2.1, 58.74, 0.592}, {"GNQ", "Africa", "Equatorial Guinea", 
  "2020-03-21", 6., 0., 0.857, "", "", 0., 4.277, 0., 0.611, "", "", 0., "", 
  "", "", "", "", "", "", "", "", "", "", "", "", "", "", "", "", "", "", "", 
  "", "", "", "", "", "", "", "", 1.402985*^6, 45.194, 22.4, 2.846, 1.752, 
  22604.873, "", 202.812, 7.78, "", "", 24.64, 2.1, 58.74, 0.592}, 
 {"GNQ", "Africa", "Equatorial Guinea", "2020-03-22", 6., 0., 0.714, "", "", 
  0., 4.277, 0., 0.509, "", "", 0., "", "", "", "", "", "", "", "", "", "", 
  "", "", "", "", "", "", "", "", "", "", "", "", "", "", "", "", "", "", 
  1.402985*^6, 45.194, 22.4, 2.846, 1.752, 22604.873, "", 202.812, 7.78, "", 
  "", 24.64, 2.1, 58.74, 0.592}, {"GNQ", "Africa", "Equatorial Guinea", 
  "2020-03-23", 9., 3., 1.143, "", "", 0., 6.415, 2.138, 0.815, "", "", 0., 
  "", "", "", "", "", "", "", "", "", "", "", "", "", "", "", "", "", "", "", 
  "", "", "", "", "", "", "", "", "", 1.402985*^6, 45.194, 22.4, 2.846, 
  1.752, 22604.873, "", 202.812, 7.78, "", "", 24.64, 2.1, 58.74, 0.592}, 
 {"GNQ", "Africa", "Equatorial Guinea", "2020-03-24", 9., 0., 1.143, "", "", 
  0., 6.415, 0., 0.815, "", "", 0., "", "", "", "", "", "", "", "", "", "", 
  "", "", "", "", "", "", "", "", "", "", "", "", "", "", "", "", "", "", 
  1.402985*^6, 45.194, 22.4, 2.846, 1.752, 22604.873, "", 202.812, 7.78, "", 
  "", 24.64, 2.1, 58.74, 0.592}, {"GNQ", "Africa", "Equatorial Guinea", 
  "2020-03-25", 9., 0., 0.714, "", "", 0., 6.415, 0., 0.509, "", "", 0., "", 
  "", "", "", "", "", "", "", "", "", "", "", "", "", "", "", "", "", "", "", 
  "", "", "", "", "", "", "", "", 1.402985*^6, 45.194, 22.4, 2.846, 1.752, 
  22604.873, "", 202.812, 7.78, "", "", 24.64, 2.1, 58.74, 0.592}, 
 {"GNQ", "Africa", "Equatorial Guinea", "2020-03-26", 12., 3., 0.857, "", "", 
  0., 8.553, 2.138, 0.611, "", "", 0., "", "", "", "", "", "", "", "", "", 
  "", "", "", "", "", "", "", "", "", "", "", "", "", "", "", "", "", "", "", 
  1.402985*^6, 45.194, 22.4, 2.846, 1.752, 22604.873, "", 202.812, 7.78, "", 
  "", 24.64, 2.1, 58.74, 0.592}, {"GNQ", "Africa", "Equatorial Guinea", 
  "2020-03-27", 12., 0., 0.857, "", "", 0., 8.553, 0., 0.611, "", "", 0., "", 
  "", "", "", "", "", "", "", "", "", "", "", "", "", "", "", "", "", "", "", 
  "", "", "", "", "", "", "", "", 1.402985*^6, 45.194, 22.4, 2.846, 1.752, 
  22604.873, "", 202.812, 7.78, "", "", 24.64, 2.1, 58.74, 0.592}, 
 {"GNQ", "Africa", "Equatorial Guinea", "2020-03-28", 12., 0., 0.857, "", "", 
  0., 8.553, 0., 0.611, "", "", 0., "", "", "", "", "", "", "", "", "", "", 
  "", "", "", "", "", "", "", "", "", "", "", "", "", "", "", "", "", "", 
  1.402985*^6, 45.194, 22.4, 2.846, 1.752, 22604.873, "", 202.812, 7.78, "", 
  "", 24.64, 2.1, 58.74, 0.592}, {"GNQ", "Africa", "Equatorial Guinea", 
  "2020-03-29", 12., 0., 0.857, "", "", 0., 8.553, 0., 0.611, "", "", 0., "", 
  "", "", "", "", "", "", "", "", "", "", "", "", "", "", "", "", "", "", "", 
  "", "", "", "", "", "", "", "", 1.402985*^6, 45.194, 22.4, 2.846, 1.752, 
  22604.873, "", 202.812, 7.78, "", "", 24.64, 2.1, 58.74, 0.592}, 
 {"GNQ", "Africa", "Equatorial Guinea", "2020-03-30", 12., 0., 0.429, "", "", 
  0., 8.553, 0., 0.305, "", "", 0., "", "", "", "", "", "", "", "", "", "", 
  "", "", "", "", "", "", "", "", "", "", "", "", "", "", "", "", "", "", 
  1.402985*^6, 45.194, 22.4, 2.846, 1.752, 22604.873, "", 202.812, 7.78, "", 
  "", 24.64, 2.1, 58.74, 0.592}, {"GNQ", "Africa", "Equatorial Guinea", 
  "2020-03-31", 12., 0., 0.429, "", "", 0., 8.553, 0., 0.305, "", "", 0., "", 
  "", "", "", "", "", "", "", "", "", "", "", "", "", "", "", "", "", "", "", 
  "", "", "", "", "", "", "", "", 1.402985*^6, 45.194, 22.4, 2.846, 1.752, 
  22604.873, "", 202.812, 7.78, "", "", 24.64, 2.1, 58.74, 0.592}, 
 {"GNQ", "Africa", "Equatorial Guinea", "2020-04-01", 15., 3., 0.857, "", "", 
  0., 10.691, 2.138, 0.611, "", "", 0., "", "", "", "", "", "", "", "", "", 
  "", "", "", "", "", "", "", "", "", "", "", "", "", "", "", "", "", "", "", 
  1.402985*^6, 45.194, 22.4, 2.846, 1.752, 22604.873, "", 202.812, 7.78, "", 
  "", 24.64, 2.1, 58.74, 0.592}, {"GNQ", "Africa", "Equatorial Guinea", 
  "2020-04-02", 15., 0., 0.429, "", "", 0., 10.691, 0., 0.305, "", "", 0., 
  "", "", "", "", "", "", "", "", "", "", "", "", "", "", "", "", "", "", "", 
  "", "", "", "", "", "", "", "", "", 1.402985*^6, 45.194, 22.4, 2.846, 
  1.752, 22604.873, "", 202.812, 7.78, "", "", 24.64, 2.1, 58.74, 0.592}, 
 {"GNQ", "Africa", "Equatorial Guinea", "2020-04-03", 16., 1., 0.571, "", "", 
  0., 11.404, 0.713, 0.407, "", "", 0., "", "", "", "", "", "", "", "", "", 
  "", "", "", "", "", "", "", "", "", "", "", "", "", "", "", "", "", "", "", 
  1.402985*^6, 45.194, 22.4, 2.846, 1.752, 22604.873, "", 202.812, 7.78, "", 
  "", 24.64, 2.1, 58.74, 0.592}, {"GNQ", "Africa", "Equatorial Guinea", 
  "2020-04-04", 16., 0., 0.571, "", "", 0., 11.404, 0., 0.407, "", "", 0., 
  "", "", "", "", "", "", "", "", "", "", "", "", "", "", "", "", "", "", "", 
  "", "", "", "", "", "", "", "", "", 1.402985*^6, 45.194, 22.4, 2.846, 
  1.752, 22604.873, "", 202.812, 7.78, "", "", 24.64, 2.1, 58.74, 0.592}, 
 {"GNQ", "Africa", "Equatorial Guinea", "2020-04-05", 16., 0., 0.571, "", "", 
  0., 11.404, 0., 0.407, "", "", 0., "", "", "", "", "", "", "", "", "", "", 
  "", "", "", "", "", "", "", "", "", "", "", "", "", "", "", "", "", "", 
  1.402985*^6, 45.194, 22.4, 2.846, 1.752, 22604.873, "", 202.812, 7.78, "", 
  "", 24.64, 2.1, 58.74, 0.592}, {"GNQ", "Africa", "Equatorial Guinea", 
  "2020-04-06", 16., 0., 0.571, "", "", 0., 11.404, 0., 0.407, "", "", 0., 
  "", "", "", "", "", "", "", "", "", "", "", "", "", "", "", "", "", "", "", 
  "", "", "", "", "", "", "", "", "", 1.402985*^6, 45.194, 22.4, 2.846, 
  1.752, 22604.873, "", 202.812, 7.78, "", "", 24.64, 2.1, 58.74, 0.592}, 
 {"GNQ", "Africa", "Equatorial Guinea", "2020-04-07", 16., 0., 0.571, "", "", 
  0., 11.404, 0., 0.407, "", "", 0., "", "", "", "", "", "", "", "", "", "", 
  "", "", "", "", "", "", "", "", "", "", "", "", "", "", "", "", "", "", 
  1.402985*^6, 45.194, 22.4, 2.846, 1.752, 22604.873, "", 202.812, 7.78, "", 
  "", 24.64, 2.1, 58.74, 0.592}, {"GNQ", "Africa", "Equatorial Guinea", 
  "2020-04-08", 18., 2., 0.429, "", "", 0., 12.83, 1.426, 0.305, "", "", 0., 
  "", "", "", "", "", "", "", "", "", "", "", "", "", "", "", "", "", "", "", 
  "", "", "", "", "", "", "", "", "", 1.402985*^6, 45.194, 22.4, 2.846, 
  1.752, 22604.873, "", 202.812, 7.78, "", "", 24.64, 2.1, 58.74, 0.592}, 
 {"GNQ", "Africa", "Equatorial Guinea", "2020-04-09", 18., 0., 0.429, "", "", 
  0., 12.83, 0., 0.305, "", "", 0., "", "", "", "", "", "", "", "", "", "", 
  "", "", "", "", "", "", "", "", "", "", "", "", "", "", "", "", "", "", 
  1.402985*^6, 45.194, 22.4, 2.846, 1.752, 22604.873, "", 202.812, 7.78, "", 
  "", 24.64, 2.1, 58.74, 0.592}, {"GNQ", "Africa", "Equatorial Guinea", 
  "2020-04-10", 18., 0., 0.286, "", "", 0., 12.83, 0., 0.204, "", "", 0., "", 
  "", "", "", "", "", "", "", "", "", "", "", "", "", "", "", "", "", "", "", 
  "", "", "", "", "", "", "", "", 1.402985*^6, 45.194, 22.4, 2.846, 1.752, 
  22604.873, "", 202.812, 7.78, "", "", 24.64, 2.1, 58.74, 0.592}, 
 {"GNQ", "Africa", "Equatorial Guinea", "2020-04-11", 18., 0., 0.286, "", "", 
  0., 12.83, 0., 0.204, "", "", 0., "", "", "", "", "", "", "", "", "", "", 
  "", "", "", "", "", "", "", "", "", "", "", "", "", "", "", "", "", "", 
  1.402985*^6, 45.194, 22.4, 2.846, 1.752, 22604.873, "", 202.812, 7.78, "", 
  "", 24.64, 2.1, 58.74, 0.592}, {"GNQ", "Africa", "Equatorial Guinea", 
  "2020-04-12", 21., 3., 0.714, "", "", 0., 14.968, 2.138, 0.509, "", "", 0., 
  "", "", "", "", "", "", "", "", "", "", "", "", "", "", "", "", "", "", "", 
  "", "", "", "", "", "", "", "", "", 1.402985*^6, 45.194, 22.4, 2.846, 
  1.752, 22604.873, "", 202.812, 7.78, "", "", 24.64, 2.1, 58.74, 0.592}, 
 {"GNQ", "Africa", "Equatorial Guinea", "2020-04-13", 21., 0., 0.714, "", "", 
  0., 14.968, 0., 0.509, "", "", 0., "", "", "", "", "", "", "", "", "", "", 
  "", "", "", "", "", "", "", "", "", "", "", "", "", "", "", "", "", "", 
  1.402985*^6, 45.194, 22.4, 2.846, 1.752, 22604.873, "", 202.812, 7.78, "", 
  "", 24.64, 2.1, 58.74, 0.592}, {"GNQ", "Africa", "Equatorial Guinea", 
  "2020-04-14", 41., 20., 3.571, "", "", 0., 29.223, 14.255, 2.546, "", "", 
  0., "", "", "", "", "", "", "", "", "", "", "", "", "", "", "", "", "", "", 
  "", "", "", "", "", "", "", "", "", "", 1.402985*^6, 45.194, 22.4, 2.846, 
  1.752, 22604.873, "", 202.812, 7.78, "", "", 24.64, 2.1, 58.74, 0.592}, 
 {"GNQ", "Africa", "Equatorial Guinea", "2020-04-15", 51., 10., 4.714, "", 
  "", 0., 36.351, 7.128, 3.36, "", "", 0., "", "", "", "", "", "", "", "", 
  "", "", "", "", "", "", "", "", "", "", "", "", "", "", "", "", "", "", "", 
  "", 1.402985*^6, 45.194, 22.4, 2.846, 1.752, 22604.873, "", 202.812, 7.78, 
  "", "", 24.64, 2.1, 58.74, 0.592}, {"GNQ", "Africa", "Equatorial Guinea", 
  "2020-04-16", 51., 0., 4.714, "", "", 0., 36.351, 0., 3.36, "", "", 0., "", 
  "", "", "", "", "", "", "", "", "", "", "", "", "", "", "", "", "", "", "", 
  "", "", "", "", "", "", "", "", 1.402985*^6, 45.194, 22.4, 2.846, 1.752, 
  22604.873, "", 202.812, 7.78, "", "", 24.64, 2.1, 58.74, 0.592}, 
 {"GNQ", "Africa", "Equatorial Guinea", "2020-04-17", 79., 28., 8.714, "", 
  "", 0., 56.309, 19.957, 6.211, "", "", 0., "", "", "", "", "", "", "", "", 
  "", "", "", "", "", "", "", "", "", "", "", "", "", "", "", "", "", "", "", 
  "", 1.402985*^6, 45.194, 22.4, 2.846, 1.752, 22604.873, "", 202.812, 7.78, 
  "", "", 24.64, 2.1, 58.74, 0.592}, {"GNQ", "Africa", "Equatorial Guinea", 
  "2020-04-18", 79., 0., 8.714, "", "", 0., 56.309, 0., 6.211, "", "", 0., 
  "", "", "", "", "", "", "", "", "", "", "", "", "", "", "", "", "", "", "", 
  "", "", "", "", "", "", "", "", "", 1.402985*^6, 45.194, 22.4, 2.846, 
  1.752, 22604.873, "", 202.812, 7.78, "", "", 24.64, 2.1, 58.74, 0.592}, 
 {"GNQ", "Africa", "Equatorial Guinea", "2020-04-19", 79., 0., 8.286, "", "", 
  0., 56.309, 0., 5.906, "", "", 0., "", "", "", "", "", "", "", "", "", "", 
  "", "", "", "", "", "", "", "", "", "", "", "", "", "", "", "", "", "", 
  1.402985*^6, 45.194, 22.4, 2.846, 1.752, 22604.873, "", 202.812, 7.78, "", 
  "", 24.64, 2.1, 58.74, 0.592}, {"GNQ", "Africa", "Equatorial Guinea", 
  "2020-04-20", 79., 0., 8.286, "", "", 0., 56.309, 0., 5.906, "", "", 0., 
  "", "", "", "", "", "", "", "", "", "", "", "", "", "", "", "", "", "", "", 
  "", "", "", "", "", "", "", "", "", 1.402985*^6, 45.194, 22.4, 2.846, 
  1.752, 22604.873, "", 202.812, 7.78, "", "", 24.64, 2.1, 58.74, 0.592}, 
 {"GNQ", "Africa", "Equatorial Guinea", "2020-04-21", 83., 4., 6., "", "", 
  0., 59.16, 2.851, 4.277, "", "", 0., "", "", "", "", "", "", "", "", "", 
  "", "", "", "", "", "", "", "", "", "", "", "", "", "", "", "", "", "", "", 
  1.402985*^6, 45.194, 22.4, 2.846, 1.752, 22604.873, "", 202.812, 7.78, "", 
  "", 24.64, 2.1, 58.74, 0.592}, {"GNQ", "Africa", "Equatorial Guinea", 
  "2020-04-22", 84., 1., 4.714, 1., 1., 0.143, 59.872, 0.713, 3.36, 0.713, 
  0.713, 0.102, "", "", "", "", "", "", "", "", "", "", "", "", "", "", "", 
  "", "", "", "", "", "", "", "", "", "", "", "", "", 1.402985*^6, 45.194, 
  22.4, 2.846, 1.752, 22604.873, "", 202.812, 7.78, "", "", 24.64, 2.1, 
  58.74, 0.592}, {"GNQ", "Africa", "Equatorial Guinea", "2020-04-23", 84., 
  0., 4.714, 1., 0., 0.143, 59.872, 0., 3.36, 0.713, 0., 0.102, "", "", "", 
  "", "", "", "", "", "", "", "", "", "", "", "", "", "", "", "", "", "", "", 
  "", "", "", "", "", "", 1.402985*^6, 45.194, 22.4, 2.846, 1.752, 22604.873, 
  "", 202.812, 7.78, "", "", 24.64, 2.1, 58.74, 0.592}, 
 {"GNQ", "Africa", "Equatorial Guinea", "2020-04-24", 214., 130., 19.286, 1., 
  0., 0.143, 152.532, 92.66, 13.746, 0.713, 0., 0.102, "", "", "", "", "", 
  "", "", "", "", "", "", "", "", "", "", "", "", "", "", "", "", "", "", "", 
  "", "", "", "", 1.402985*^6, 45.194, 22.4, 2.846, 1.752, 22604.873, "", 
  202.812, 7.78, "", "", 24.64, 2.1, 58.74, 0.592}, 
 {"GNQ", "Africa", "Equatorial Guinea", "2020-04-25", 258., 44., 25.571, 1., 
  0., 0.143, 183.894, 31.362, 18.226, 0.713, 0., 0.102, 0.86, "", "", "", "", 
  "", "", "", "", "", "", "", "", "", "", "", "", "", "", "", "", "", "", "", 
  "", "", "", "", 1.402985*^6, 45.194, 22.4, 2.846, 1.752, 22604.873, "", 
  202.812, 7.78, "", "", 24.64, 2.1, 58.74, 0.592}, 
 {"GNQ", "Africa", "Equatorial Guinea", "2020-04-26", 258., 0., 25.571, 1., 
  0., 0.143, 183.894, 0., 18.226, 0.713, 0., 0.102, 0.84, "", "", "", "", "", 
  "", "", "", "", "", "", "", "", "", "", "", "", "", "", "", "", "", "", "", 
  "", "", "", 1.402985*^6, 45.194, 22.4, 2.846, 1.752, 22604.873, "", 
  202.812, 7.78, "", "", 24.64, 2.1, 58.74, 0.592}, 
 {"GNQ", "Africa", "Equatorial Guinea", "2020-04-27", 258., 0., 25.571, 1., 
  0., 0.143, 183.894, 0., 18.226, 0.713, 0., 0.102, 0.83, "", "", "", "", "", 
  "", "", "", "", "", "", "", "", "", "", "", "", "", "", "", "", "", "", "", 
  "", "", "", 1.402985*^6, 45.194, 22.4, 2.846, 1.752, 22604.873, "", 
  202.812, 7.78, "", "", 24.64, 2.1, 58.74, 0.592}, 
 {"GNQ", "Africa", "Equatorial Guinea", "2020-04-28", 315., 57., 33.143, 1., 
  0., 0.143, 224.521, 40.628, 23.623, 0.713, 0., 0.102, 0.82, "", "", "", "", 
  "", "", "", "", "", "", "", "", "", "", "", "", "", "", "", "", "", "", "", 
  "", "", "", "", 1.402985*^6, 45.194, 22.4, 2.846, 1.752, 22604.873, "", 
  202.812, 7.78, "", "", 24.64, 2.1, 58.74, 0.592}, 
 {"GNQ", "Africa", "Equatorial Guinea", "2020-04-29", 315., 0., 33., 1., 0., 
  0., 224.521, 0., 23.521, 0.713, 0., 0., 0.8, "", "", "", "", "", "", "", 
  "", "", "", "", "", "", "", "", "", "", "", "", "", "", "", "", "", "", "", 
  "", 1.402985*^6, 45.194, 22.4, 2.846, 1.752, 22604.873, "", 202.812, 7.78, 
  "", "", 24.64, 2.1, 58.74, 0.592}, {"GNQ", "Africa", "Equatorial Guinea", 
  "2020-04-30", 315., 0., 33., 1., 0., 0., 224.521, 0., 23.521, 0.713, 0., 
  0., 0.8, "", "", "", "", "", "", "", "", "", "", "", "", "", "", "", "", 
  "", "", "", "", "", "", "", "", "", "", "", 1.402985*^6, 45.194, 22.4, 
  2.846, 1.752, 22604.873, "", 202.812, 7.78, "", "", 24.64, 2.1, 58.74, 
  0.592}, {"GNQ", "Africa", "Equatorial Guinea", "2020-05-01", 315., 0., 
  14.429, 1., 0., 0., 224.521, 0., 10.284, 0.713, 0., 0., 0.79, "", "", "", 
  "", "", "", "", "", "", "", "", "", "", "", "", "", "", "", "", "", "", "", 
  "", "", "", "", "", 1.402985*^6, 45.194, 22.4, 2.846, 1.752, 22604.873, "", 
  202.812, 7.78, "", "", 24.64, 2.1, 58.74, 0.592}, 
 {"GNQ", "Africa", "Equatorial Guinea", "2020-05-02", 315., 0., 8.143, 1., 
  0., 0., 224.521, 0., 5.804, 0.713, 0., 0., 0.79, "", "", "", "", "", "", 
  "", "", "", "", "", "", "", "", "", "", "", "", "", "", "", "", "", "", "", 
  "", "", 1.402985*^6, 45.194, 22.4, 2.846, 1.752, 22604.873, "", 202.812, 
  7.78, "", "", 24.64, 2.1, 58.74, 0.592}, 
 {"GNQ", "Africa", "Equatorial Guinea", "2020-05-03", 315., 0., 8.143, 1., 
  0., 0., 224.521, 0., 5.804, 0.713, 0., 0., 0.78, "", "", "", "", "", "", 
  "", "", "", "", "", "", "", "", "", "", "", "", "", "", "", "", "", "", "", 
  "", "", 1.402985*^6, 45.194, 22.4, 2.846, 1.752, 22604.873, "", 202.812, 
  7.78, "", "", 24.64, 2.1, 58.74, 0.592}, 
 {"GNQ", "Africa", "Equatorial Guinea", "2020-05-04", 315., 0., 8.143, 3., 
  2., 0.286, 224.521, 0., 5.804, 2.138, 1.426, 0.204, 0.78, "", "", "", "", 
  "", "", "", "", "", "", "", "", "", "", "", "", "", "", "", "", "", "", "", 
  "", "", "", "", 1.402985*^6, 45.194, 22.4, 2.846, 1.752, 22604.873, "", 
  202.812, 7.78, "", "", 24.64, 2.1, 58.74, 0.592}, 
 {"GNQ", "Africa", "Equatorial Guinea", "2020-05-05", 315., 0., 0., 3., 0., 
  0.286, 224.521, 0., 0., 2.138, 0., 0.204, 0.79, "", "", "", "", "", "", "", 
  "", "", "", "", "", "", "", "", "", "", "", "", "", "", "", "", "", "", "", 
  "", 1.402985*^6, 45.194, 22.4, 2.846, 1.752, 22604.873, "", 202.812, 7.78, 
  "", "", 24.64, 2.1, 58.74, 0.592}, {"GNQ", "Africa", "Equatorial Guinea", 
  "2020-05-06", 439., 124., 17.714, 4., 1., 0.429, 312.904, 88.383, 12.626, 
  2.851, 0.713, 0.305, 0.8, "", "", "", "", "", "", "", "", "", "", "", "", 
  "", "", "", "", "", "", "", "", "", "", "", "", "", "", "", 1.402985*^6, 
  45.194, 22.4, 2.846, 1.752, 22604.873, "", 202.812, 7.78, "", "", 24.64, 
  2.1, 58.74, 0.592}, {"GNQ", "Africa", "Equatorial Guinea", "2020-05-07", 
  439., 0., 17.714, 4., 0., 0.429, 312.904, 0., 12.626, 2.851, 0., 0.305, 
  0.8, "", "", "", "", "", "", "", "", "", "", "", "", "", "", "", "", "", 
  "", "", "", "", "", "", "", "", "", "", 1.402985*^6, 45.194, 22.4, 2.846, 
  1.752, 22604.873, "", 202.812, 7.78, "", "", 24.64, 2.1, 58.74, 0.592}, 
 {"GNQ", "Africa", "Equatorial Guinea", "2020-05-08", 439., 0., 17.714, 4., 
  0., 0.429, 312.904, 0., 12.626, 2.851, 0., 0.305, 0.81, "", "", "", "", "", 
  "", "", "", "", "", "", "", "", "", "", "", "", "", "", "", "", "", "", "", 
  "", "", "", 1.402985*^6, 45.194, 22.4, 2.846, 1.752, 22604.873, "", 
  202.812, 7.78, "", "", 24.64, 2.1, 58.74, 0.592}, 
 {"GNQ", "Africa", "Equatorial Guinea", "2020-05-09", 439., 0., 17.714, 4., 
  0., 0.429, 312.904, 0., 12.626, 2.851, 0., 0.305, 0.83, "", "", "", "", "", 
  "", "", "", "", "", "", "", "", "", "", "", "", "", "", "", "", "", "", "", 
  "", "", "", 1.402985*^6, 45.194, 22.4, 2.846, 1.752, 22604.873, "", 
  202.812, 7.78, "", "", 24.64, 2.1, 58.74, 0.592}, 
 {"GNQ", "Africa", "Equatorial Guinea", "2020-05-10", 439., 0., 17.714, 4., 
  0., 0.429, 312.904, 0., 12.626, 2.851, 0., 0.305, 0.84, "", "", "", "", "", 
  "", "", "", "", "", "", "", "", "", "", "", "", "", "", "", "", "", "", "", 
  "", "", "", 1.402985*^6, 45.194, 22.4, 2.846, 1.752, 22604.873, "", 
  202.812, 7.78, "", "", 24.64, 2.1, 58.74, 0.592}, 
 {"GNQ", "Africa", "Equatorial Guinea", "2020-05-11", 439., 0., 17.714, 4., 
  0., 0.143, 312.904, 0., 12.626, 2.851, 0., 0.102, 0.86, "", "", "", "", "", 
  "", "", "", "", "", "", "", "", "", "", "", "", "", "", "", "", "", "", "", 
  "", "", "", 1.402985*^6, 45.194, 22.4, 2.846, 1.752, 22604.873, "", 
  202.812, 7.78, "", "", 24.64, 2.1, 58.74, 0.592}, 
 {"GNQ", "Africa", "Equatorial Guinea", "2020-05-12", 439., 0., 17.714, 4., 
  0., 0.143, 312.904, 0., 12.626, 2.851, 0., 0.102, 0.88, "", "", "", "", "", 
  "", "", "", "", "", "", "", "", "", "", "", "", "", "", "", "", "", "", "", 
  "", "", "", 1.402985*^6, 45.194, 22.4, 2.846, 1.752, 22604.873, "", 
  202.812, 7.78, "", "", 24.64, 2.1, 58.74, 0.592}, 
 {"GNQ", "Africa", "Equatorial Guinea", "2020-05-13", 522., 83., 11.857, 6., 
  2., 0.286, 372.064, 59.16, 8.451, 4.277, 1.426, 0.204, 0.91, "", "", "", 
  "", "", "", "", "", "", "", "", "", "", "", "", "", "", "", "", "", "", "", 
  "", "", "", "", "", 1.402985*^6, 45.194, 22.4, 2.846, 1.752, 22604.873, "", 
  202.812, 7.78, "", "", 24.64, 2.1, 58.74, 0.592}, 
 {"GNQ", "Africa", "Equatorial Guinea", "2020-05-14", 583., 61., 20.571, 7., 
  1., 0.429, 415.543, 43.479, 14.663, 4.989, 0.713, 0.305, 0.91, "", "", "", 
  "", "", "", "", "", "", "", "", "", "", "", "", "", "", "", "", "", "", "", 
  "", "", "", "", "", 1.402985*^6, 45.194, 22.4, 2.846, 1.752, 22604.873, "", 
  202.812, 7.78, "", "", 24.64, 2.1, 58.74, 0.592}, 
 {"GNQ", "Africa", "Equatorial Guinea", "2020-05-15", 594., 11., 22.143, 7., 
  0., 0.429, 423.383, 7.84, 15.783, 4.989, 0., 0.305, 0.9, "", "", "", "", 
  "", "", "", "", "", "", "", "", "", "", "", "", "", "", "", "", "", "", "", 
  "", "", "", "", 1.402985*^6, 45.194, 22.4, 2.846, 1.752, 22604.873, "", 
  202.812, 7.78, "", "", 24.64, 2.1, 58.74, 0.592}, 
 {"GNQ", "Africa", "Equatorial Guinea", "2020-05-16", 594., 0., 22.143, 7., 
  0., 0.429, 423.383, 0., 15.783, 4.989, 0., 0.305, 0.89, "", "", "", "", "", 
  "", "", "", "", "", "", "", "", "", "", "", "", "", "", "", "", "", "", "", 
  "", "", "", 1.402985*^6, 45.194, 22.4, 2.846, 1.752, 22604.873, "", 
  202.812, 7.78, "", "", 24.64, 2.1, 58.74, 0.592}, 
 {"GNQ", "Africa", "Equatorial Guinea", "2020-05-17", 594., 0., 22.143, 7., 
  0., 0.429, 423.383, 0., 15.783, 4.989, 0., 0.305, 0.89, "", "", "", "", "", 
  "", "", "", "", "", "", "", "", "", "", "", "", "", "", "", "", "", "", "", 
  "", "", "", 1.402985*^6, 45.194, 22.4, 2.846, 1.752, 22604.873, "", 
  202.812, 7.78, "", "", 24.64, 2.1, 58.74, 0.592}, 
 {"GNQ", "Africa", "Equatorial Guinea", "2020-05-18", 719., 125., 40., 7., 
  0., 0.429, 512.479, 89.096, 28.511, 4.989, 0., 0.305, 0.88, "", "", "", "", 
  "", "", "", "", "", "", "", "", "", "", "", "", "", "", "", "", "", "", "", 
  "", "", "", "", 1.402985*^6, 45.194, 22.4, 2.846, 1.752, 22604.873, "", 
  202.812, 7.78, "", "", 24.64, 2.1, 58.74, 0.592}, 
 {"GNQ", "Africa", "Equatorial Guinea", "2020-05-19", 825., 106., 55.143, 7., 
  0., 0.429, 588.032, 75.553, 39.304, 4.989, 0., 0.305, 0.86, "", "", "", "", 
  "", "", "", "", "", "", "", "", "", "", "", "", "", "", "", "", "", "", "", 
  "", "", "", "", 1.402985*^6, 45.194, 22.4, 2.846, 1.752, 22604.873, "", 
  202.812, 7.78, "", "", 24.64, 2.1, 58.74, 0.592}, 
 {"GNQ", "Africa", "Equatorial Guinea", "2020-05-20", 890., 65., 52.571, 7., 
  0., 0.143, 634.362, 46.33, 37.471, 4.989, 0., 0.102, 0.82, "", "", "", "", 
  "", "", "", "", "", "", "", "", "", "", "", "", "", "", "", "", "", "", "", 
  "", "", "", "", 1.402985*^6, 45.194, 22.4, 2.846, 1.752, 22604.873, "", 
  202.812, 7.78, "", "", 24.64, 2.1, 58.74, 0.592}, 
 {"GNQ", "Africa", "Equatorial Guinea", "2020-05-21", 903., 13., 45.714, 10., 
  3., 0.429, 643.628, 9.266, 32.584, 7.128, 2.138, 0.305, 0.79, "", "", "", 
  "", "", "", "", "", "", "", "", "", "", "", "", "", "", "", "", "", "", "", 
  "", "", "", "", "", 1.402985*^6, 45.194, 22.4, 2.846, 1.752, 22604.873, "", 
  202.812, 7.78, "", "", 24.64, 2.1, 58.74, 0.592}, 
 {"GNQ", "Africa", "Equatorial Guinea", "2020-05-22", 960., 57., 52.286, 11., 
  1., 0.571, 684.255, 40.628, 37.267, 7.84, 0.713, 0.407, 0.76, "", "", "", 
  "", "", "", "", "", "", "", "", "", "", "", "", "", "", "", "", "", "", "", 
  "", "", "", "", "", 1.402985*^6, 45.194, 22.4, 2.846, 1.752, 22604.873, "", 
  202.812, 7.78, "", "", 24.64, 2.1, 58.74, 0.592}, 
 {"GNQ", "Africa", "Equatorial Guinea", "2020-05-23", 960., 0., 52.286, 11., 
  0., 0.571, 684.255, 0., 37.267, 7.84, 0., 0.407, 0.72, "", "", "", "", "", 
  "", "", "", "", "", "", "", "", "", "", "", "", "", "", "", "", "", "", "", 
  "", "", "", 1.402985*^6, 45.194, 22.4, 2.846, 1.752, 22604.873, "", 
  202.812, 7.78, "", "", 24.64, 2.1, 58.74, 0.592}, 
 {"GNQ", "Africa", "Equatorial Guinea", "2020-05-24", 960., 0., 52.286, 11., 
  0., 0.571, 684.255, 0., 37.267, 7.84, 0., 0.407, 0.69, "", "", "", "", "", 
  "", "", "", "", "", "", "", "", "", "", "", "", "", "", "", "", "", "", "", 
  "", "", "", 1.402985*^6, 45.194, 22.4, 2.846, 1.752, 22604.873, "", 
  202.812, 7.78, "", "", 24.64, 2.1, 58.74, 0.592}, 
 {"GNQ", "Africa", "Equatorial Guinea", "2020-05-25", 1043., 83., 46.286, 
  12., 1., 0.714, 743.415, 59.16, 32.991, 8.553, 0.713, 0.509, 0.66, "", "", 
  "", "", "", "", "", "", "", "", "", "", "", "", "", "", "", "", "", "", "", 
  "", "", "", "", "", "", 1.402985*^6, 45.194, 22.4, 2.846, 1.752, 22604.873, 
  "", 202.812, 7.78, "", "", 24.64, 2.1, 58.74, 0.592}, 
 {"GNQ", "Africa", "Equatorial Guinea", "2020-05-26", 1043., 0., 31.143, 12., 
  0., 0.714, 743.415, 0., 22.198, 8.553, 0., 0.509, 0.62, "", "", "", "", "", 
  "", "", "", "", "", "", "", "", "", "", "", "", "", "", "", "", "", "", "", 
  "", "", "", 1.402985*^6, 45.194, 22.4, 2.846, 1.752, 22604.873, "", 
  202.812, 7.78, "", "", 24.64, 2.1, 58.74, 0.592}, 
 {"GNQ", "Africa", "Equatorial Guinea", "2020-05-27", 1043., 0., 21.857, 12., 
  0., 0.714, 743.415, 0., 15.579, 8.553, 0., 0.509, 0.59, "", "", "", "", "", 
  "", "", "", "", "", "", "", "", "", "", "", "", "", "", "", "", "", "", "", 
  "", "", "", 1.402985*^6, 45.194, 22.4, 2.846, 1.752, 22604.873, "", 
  202.812, 7.78, "", "", 24.64, 2.1, 58.74, 0.592}, 
 {"GNQ", "Africa", "Equatorial Guinea", "2020-05-28", 1043., 0., 20., 12., 
  0., 0.286, 743.415, 0., 14.255, 8.553, 0., 0.204, 0.55, "", "", "", "", "", 
  "", "", "", "", "", "", "", "", "", "", "", "", "", "", "", "", "", "", "", 
  "", "", "", 1.402985*^6, 45.194, 22.4, 2.846, 1.752, 22604.873, "", 
  202.812, 7.78, "", "", 24.64, 2.1, 58.74, 0.592}, 
 {"GNQ", "Africa", "Equatorial Guinea", "2020-05-29", 1306., 263., 49.429, 
  12., 0., 0.143, 930.872, 187.457, 35.231, 8.553, 0., 0.102, 0.53, "", "", 
  "", "", "", "", "", "", "", "", "", "", "", "", "", "", "", "", "", "", "", 
  "", "", "", "", "", "", 1.402985*^6, 45.194, 22.4, 2.846, 1.752, 22604.873, 
  "", 202.812, 7.78, "", "", 24.64, 2.1, 58.74, 0.592}, 
 {"GNQ", "Africa", "Equatorial Guinea", "2020-05-30", 1306., 0., 49.429, 12., 
  0., 0.143, 930.872, 0., 35.231, 8.553, 0., 0.102, 0.5, "", "", "", "", "", 
  "", "", "", "", "", "", "", "", "", "", "", "", "", "", "", "", "", "", "", 
  "", "", "", 1.402985*^6, 45.194, 22.4, 2.846, 1.752, 22604.873, "", 
  202.812, 7.78, "", "", 24.64, 2.1, 58.74, 0.592}, 
 {"GNQ", "Africa", "Equatorial Guinea", "2020-05-31", 1306., 0., 49.429, 12., 
  0., 0.143, 930.872, 0., 35.231, 8.553, 0., 0.102, 0.47, "", "", "", "", "", 
  "", "", "", "", "", "", "", "", "", "", "", "", "", "", "", "", "", "", "", 
  "", "", "", 1.402985*^6, 45.194, 22.4, 2.846, 1.752, 22604.873, "", 
  202.812, 7.78, "", "", 24.64, 2.1, 58.74, 0.592}, 
 {"GNQ", "Africa", "Equatorial Guinea", "2020-06-01", 1306., 0., 37.571, 12., 
  0., 0., 930.872, 0., 26.78, 8.553, 0., 0., 0.44, "", "", "", "", "", "", 
  "", "", "", "", "", "", "", "", "", "", "", "", "", "", "", "", "", "", "", 
  "", "", 1.402985*^6, 45.194, 22.4, 2.846, 1.752, 22604.873, "", 202.812, 
  7.78, "", "", 24.64, 2.1, 58.74, 0.592}, 
 {"GNQ", "Africa", "Equatorial Guinea", "2020-06-02", 1306., 0., 37.571, 12., 
  0., 0., 930.872, 0., 26.78, 8.553, 0., 0., 0.41, "", "", "", "", "", "", 
  "", "", "", "", "", "", "", "", "", "", "", "", "", "", "", "", "", "", "", 
  "", "", 1.402985*^6, 45.194, 22.4, 2.846, 1.752, 22604.873, "", 202.812, 
  7.78, "", "", 24.64, 2.1, 58.74, 0.592}, 
 {"GNQ", "Africa", "Equatorial Guinea", "2020-06-03", 1306., 0., 37.571, 12., 
  0., 0., 930.872, 0., 26.78, 8.553, 0., 0., 0.39, "", "", "", "", "", "", 
  "", "", "", "", "", "", "", "", "", "", "", "", "", "", "", "", "", "", "", 
  "", "", 1.402985*^6, 45.194, 22.4, 2.846, 1.752, 22604.873, "", 202.812, 
  7.78, "", "", 24.64, 2.1, 58.74, 0.592}, 
 {"GNQ", "Africa", "Equatorial Guinea", "2020-06-04", 1306., 0., 37.571, 12., 
  0., 0., 930.872, 0., 26.78, 8.553, 0., 0., 0.37, "", "", "", "", "", "", 
  "", "", "", "", "", "", "", "", "", "", "", "", "", "", "", "", "", "", "", 
  "", "", 1.402985*^6, 45.194, 22.4, 2.846, 1.752, 22604.873, "", 202.812, 
  7.78, "", "", 24.64, 2.1, 58.74, 0.592}, 
 {"GNQ", "Africa", "Equatorial Guinea", "2020-06-05", 1306., 0., 0., 12., 0., 
  0., 930.872, 0., 0., 8.553, 0., 0., 0.35, "", "", "", "", "", "", "", "", 
  "", "", "", "", "", "", "", "", "", "", "", "", "", "", "", "", "", "", "", 
  1.402985*^6, 45.194, 22.4, 2.846, 1.752, 22604.873, "", 202.812, 7.78, "", 
  "", 24.64, 2.1, 58.74, 0.592}, {"GNQ", "Africa", "Equatorial Guinea", 
  "2020-06-06", 1306., 0., 0., 12., 0., 0., 930.872, 0., 0., 8.553, 0., 0., 
  0.34, "", "", "", "", "", "", "", "", "", "", "", "", "", "", "", "", "", 
  "", "", "", "", "", "", "", "", "", "", 1.402985*^6, 45.194, 22.4, 2.846, 
  1.752, 22604.873, "", 202.812, 7.78, "", "", 24.64, 2.1, 58.74, 0.592}, 
 {"GNQ", "Africa", "Equatorial Guinea", "2020-06-07", 1306., 0., 0., 12., 0., 
  0., 930.872, 0., 0., 8.553, 0., 0., 0.32, "", "", "", "", "", "", "", "", 
  "", "", "", "", "", "", "", "", "", "", "", "", "", "", "", "", "", "", "", 
  1.402985*^6, 45.194, 22.4, 2.846, 1.752, 22604.873, "", 202.812, 7.78, "", 
  "", 24.64, 2.1, 58.74, 0.592}, {"GNQ", "Africa", "Equatorial Guinea", 
  "2020-06-08", 1306., 0., 0., 12., 0., 0., 930.872, 0., 0., 8.553, 0., 0., 
  0.3, "", "", "", "", "", "", "", "", "", "", "", "", "", "", "", "", "", 
  "", "", "", "", "", "", "", "", "", "", 1.402985*^6, 45.194, 22.4, 2.846, 
  1.752, 22604.873, "", 202.812, 7.78, "", "", 24.64, 2.1, 58.74, 0.592}, 
 {"GNQ", "Africa", "Equatorial Guinea", "2020-06-09", 1306., 0., 0., 12., 0., 
  0., 930.872, 0., 0., 8.553, 0., 0., 0.28, "", "", "", "", "", "", "", "", 
  "", "", "", "", "", "", "", "", "", "", "", "", "", "", "", "", "", "", "", 
  1.402985*^6, 45.194, 22.4, 2.846, 1.752, 22604.873, "", 202.812, 7.78, "", 
  "", 24.64, 2.1, 58.74, 0.592}, {"GNQ", "Africa", "Equatorial Guinea", 
  "2020-06-10", 1306., 0., 0., 12., 0., 0., 930.872, 0., 0., 8.553, 0., 0., 
  0.27, "", "", "", "", "", "", "", "", "", "", "", "", "", "", "", "", "", 
  "", "", "", "", "", "", "", "", "", "", 1.402985*^6, 45.194, 22.4, 2.846, 
  1.752, 22604.873, "", 202.812, 7.78, "", "", 24.64, 2.1, 58.74, 0.592}, 
 {"GNQ", "Africa", "Equatorial Guinea", "2020-06-11", 1306., 0., 0., 12., 0., 
  0., 930.872, 0., 0., 8.553, 0., 0., 0.26, "", "", "", "", "", "", "", "", 
  "", "", "", "", "", "", "", "", "", "", "", "", "", "", "", "", "", "", "", 
  1.402985*^6, 45.194, 22.4, 2.846, 1.752, 22604.873, "", 202.812, 7.78, "", 
  "", 24.64, 2.1, 58.74, 0.592}, {"GNQ", "Africa", "Equatorial Guinea", 
  "2020-06-12", 1306., 0., 0., 12., 0., 0., 930.872, 0., 0., 8.553, 0., 0., 
  0.25, "", "", "", "", "", "", "", "", "", "", "", "", "", "", "", "", "", 
  "", "", "", "", "", "", "", "", "", "", 1.402985*^6, 45.194, 22.4, 2.846, 
  1.752, 22604.873, "", 202.812, 7.78, "", "", 24.64, 2.1, 58.74, 0.592}, 
 {"GNQ", "Africa", "Equatorial Guinea", "2020-06-13", 1306., 0., 0., 12., 0., 
  0., 930.872, 0., 0., 8.553, 0., 0., 0.24, "", "", "", "", "", "", "", "", 
  "", "", "", "", "", "", "", "", "", "", "", "", "", "", "", "", "", "", "", 
  1.402985*^6, 45.194, 22.4, 2.846, 1.752, 22604.873, "", 202.812, 7.78, "", 
  "", 24.64, 2.1, 58.74, 0.592}, {"GNQ", "Africa", "Equatorial Guinea", 
  "2020-06-14", 1306., 0., 0., 12., 0., 0., 930.872, 0., 0., 8.553, 0., 0., 
  0.23, "", "", "", "", "", "", "", "", "", "", "", "", "", "", "", "", "", 
  "", "", "", "", "", "", "", "", "", "", 1.402985*^6, 45.194, 22.4, 2.846, 
  1.752, 22604.873, "", 202.812, 7.78, "", "", 24.64, 2.1, 58.74, 0.592}, 
 {"GNQ", "Africa", "Equatorial Guinea", "2020-06-15", 1306., 0., 0., 12., 0., 
  0., 930.872, 0., 0., 8.553, 0., 0., 0.21, "", "", "", "", "", "", "", "", 
  "", "", "", "", "", "", "", "", "", "", "", "", "", "", "", "", "", "", "", 
  1.402985*^6, 45.194, 22.4, 2.846, 1.752, 22604.873, "", 202.812, 7.78, "", 
  "", 24.64, 2.1, 58.74, 0.592}, {"GNQ", "Africa", "Equatorial Guinea", 
  "2020-06-16", 1664., 358., 51.143, 32., 20., 2.857, 1186.043, 255.17, 
  36.453, 22.809, 14.255, 2.036, 0.2, "", "", "", "", "", "", "", "", "", "", 
  "", "", "", "", "", "", "", "", "", "", "", "", "", "", "", "", "", 
  1.402985*^6, 45.194, 22.4, 2.846, 1.752, 22604.873, "", 202.812, 7.78, "", 
  "", 24.64, 2.1, 58.74, 0.592}, {"GNQ", "Africa", "Equatorial Guinea", 
  "2020-06-17", 1664., 0., 51.143, 32., 0., 2.857, 1186.043, 0., 36.453, 
  22.809, 0., 2.036, 0.19, "", "", "", "", "", "", "", "", "", "", "", "", 
  "", "", "", "", "", "", "", "", "", "", "", "", "", "", "", 1.402985*^6, 
  45.194, 22.4, 2.846, 1.752, 22604.873, "", 202.812, 7.78, "", "", 24.64, 
  2.1, 58.74, 0.592}, {"GNQ", "Africa", "Equatorial Guinea", "2020-06-18", 
  1664., 0., 51.143, 32., 0., 2.857, 1186.043, 0., 36.453, 22.809, 0., 2.036, 
  0.19, "", "", "", "", "", "", "", "", "", "", "", "", "", "", "", "", "", 
  "", "", "", "", "", "", "", "", "", "", 1.402985*^6, 45.194, 22.4, 2.846, 
  1.752, 22604.873, "", 202.812, 7.78, "", "", 24.64, 2.1, 58.74, 0.592}, 
 {"GNQ", "Africa", "Equatorial Guinea", "2020-06-19", 1664., 0., 51.143, 32., 
  0., 2.857, 1186.043, 0., 36.453, 22.809, 0., 2.036, 0.18, "", "", "", "", 
  "", "", "", "", "", "", "", "", "", "", "", "", "", "", "", "", "", "", "", 
  "", "", "", "", 1.402985*^6, 45.194, 22.4, 2.846, 1.752, 22604.873, "", 
  202.812, 7.78, "", "", 24.64, 2.1, 58.74, 0.592}, 
 {"GNQ", "Africa", "Equatorial Guinea", "2020-06-20", 1664., 0., 51.143, 32., 
  0., 2.857, 1186.043, 0., 36.453, 22.809, 0., 2.036, 0.17, "", "", "", "", 
  "", "", "", "", "", "", "", "", "", "", "", "", "", "", "", "", "", "", "", 
  "", "", "", "", 1.402985*^6, 45.194, 22.4, 2.846, 1.752, 22604.873, "", 
  202.812, 7.78, "", "", 24.64, 2.1, 58.74, 0.592}, 
 {"GNQ", "Africa", "Equatorial Guinea", "2020-06-21", 1664., 0., 51.143, 32., 
  0., 2.857, 1186.043, 0., 36.453, 22.809, 0., 2.036, 0.16, "", "", "", "", 
  "", "", "", "", "", "", "", "", "", "", "", "", "", "", "", "", "", "", "", 
  "", "", "", "", 1.402985*^6, 45.194, 22.4, 2.846, 1.752, 22604.873, "", 
  202.812, 7.78, "", "", 24.64, 2.1, 58.74, 0.592}, 
 {"GNQ", "Africa", "Equatorial Guinea", "2020-06-22", 1664., 0., 51.143, 32., 
  0., 2.857, 1186.043, 0., 36.453, 22.809, 0., 2.036, 0.16, "", "", "", "", 
  "", "", "", "", "", "", "", "", "", "", "", "", "", "", "", "", "", "", "", 
  "", "", "", "", 1.402985*^6, 45.194, 22.4, 2.846, 1.752, 22604.873, "", 
  202.812, 7.78, "", "", 24.64, 2.1, 58.74, 0.592}, 
 {"GNQ", "Africa", "Equatorial Guinea", "2020-06-23", 1664., 0., 0., 32., 0., 
  0., 1186.043, 0., 0., 22.809, 0., 0., 0.15, "", "", "", "", "", "", "", "", 
  "", "", "", "", "", "", "", "", "", "", "", "", "", "", "", "", "", "", "", 
  1.402985*^6, 45.194, 22.4, 2.846, 1.752, 22604.873, "", 202.812, 7.78, "", 
  "", 24.64, 2.1, 58.74, 0.592}, {"GNQ", "Africa", "Equatorial Guinea", 
  "2020-06-24", 1664., 0., 0., 32., 0., 0., 1186.043, 0., 0., 22.809, 0., 0., 
  0.14, "", "", "", "", "", "", "", "", "", "", "", "", "", "", "", "", "", 
  "", "", "", "", "", "", "", "", "", "", 1.402985*^6, 45.194, 22.4, 2.846, 
  1.752, 22604.873, "", 202.812, 7.78, "", "", 24.64, 2.1, 58.74, 0.592}, 
 {"GNQ", "Africa", "Equatorial Guinea", "2020-06-25", 2001., 337., 48.143, 
  32., 0., 0., 1426.245, 240.202, 34.315, 22.809, 0., 0., 0.14, "", "", "", 
  "", "", "", "", "", "", "", "", "", "", "", "", "", "", "", "", "", "", "", 
  "", "", "", "", "", 1.402985*^6, 45.194, 22.4, 2.846, 1.752, 22604.873, "", 
  202.812, 7.78, "", "", 24.64, 2.1, 58.74, 0.592}, 
 {"GNQ", "Africa", "Equatorial Guinea", "2020-06-26", 2001., 0., 48.143, 32., 
  0., 0., 1426.245, 0., 34.315, 22.809, 0., 0., 0.13, "", "", "", "", "", "", 
  "", "", "", "", "", "", "", "", "", "", "", "", "", "", "", "", "", "", "", 
  "", "", 1.402985*^6, 45.194, 22.4, 2.846, 1.752, 22604.873, "", 202.812, 
  7.78, "", "", 24.64, 2.1, 58.74, 0.592}, 
 {"GNQ", "Africa", "Equatorial Guinea", "2020-06-27", 2001., 0., 48.143, 32., 
  0., 0., 1426.245, 0., 34.315, 22.809, 0., 0., 0.13, "", "", "", "", "", "", 
  "", "", "", "", "", "", "", "", "", "", "", "", "", "", "", "", "", "", "", 
  "", "", 1.402985*^6, 45.194, 22.4, 2.846, 1.752, 22604.873, "", 202.812, 
  7.78, "", "", 24.64, 2.1, 58.74, 0.592}, 
 {"GNQ", "Africa", "Equatorial Guinea", "2020-06-28", 2001., 0., 48.143, 32., 
  0., 0., 1426.245, 0., 34.315, 22.809, 0., 0., 0.13, "", "", "", "", "", "", 
  "", "", "", "", "", "", "", "", "", "", "", "", "", "", "", "", "", "", "", 
  "", "", 1.402985*^6, 45.194, 22.4, 2.846, 1.752, 22604.873, "", 202.812, 
  7.78, "", "", 24.64, 2.1, 58.74, 0.592}, 
 {"GNQ", "Africa", "Equatorial Guinea", "2020-06-29", 2001., 0., 48.143, 32., 
  0., 0., 1426.245, 0., 34.315, 22.809, 0., 0., 0.12, "", "", "", "", "", "", 
  "", "", "", "", "", "", "", "", "", "", "", "", "", "", "", "", "", "", "", 
  "", "", 1.402985*^6, 45.194, 22.4, 2.846, 1.752, 22604.873, "", 202.812, 
  7.78, "", "", 24.64, 2.1, 58.74, 0.592}, 
 {"GNQ", "Africa", "Equatorial Guinea", "2020-06-30", 2001., 0., 48.143, 32., 
  0., 0., 1426.245, 0., 34.315, 22.809, 0., 0., 0.12, "", "", "", "", "", "", 
  "", "", "", "", "", "", "", "", "", "", "", "", "", "", "", "", "", "", "", 
  "", "", 1.402985*^6, 45.194, 22.4, 2.846, 1.752, 22604.873, "", 202.812, 
  7.78, "", "", 24.64, 2.1, 58.74, 0.592}, 
 {"GNQ", "Africa", "Equatorial Guinea", "2020-07-01", 2001., 0., 48.143, 32., 
  0., 0., 1426.245, 0., 34.315, 22.809, 0., 0., 0.11, "", "", "", "", "", "", 
  "", "", "", "", "", "", "", "", "", "", "", "", "", "", "", "", "", "", "", 
  "", "", 1.402985*^6, 45.194, 22.4, 2.846, 1.752, 22604.873, "", 202.812, 
  7.78, "", "", 24.64, 2.1, 58.74, 0.592}, 
 {"GNQ", "Africa", "Equatorial Guinea", "2020-07-02", 3071., 1070., 152.857, 
  51., 19., 2.714, 2188.904, 762.66, 108.951, 36.351, 13.543, 1.935, 0.11, 
  "", "", "", "", "", "", "", "", "", "", "", "", "", "", "", "", "", "", "", 
  "", "", "", "", "", "", "", "", 1.402985*^6, 45.194, 22.4, 2.846, 1.752, 
  22604.873, "", 202.812, 7.78, "", "", 24.64, 2.1, 58.74, 0.592}, 
 {"GNQ", "Africa", "Equatorial Guinea", "2020-07-03", 3071., 0., 152.857, 
  51., 0., 2.714, 2188.904, 0., 108.951, 36.351, 0., 1.935, 0.11, "", "", "", 
  "", "", "", "", "", "", "", "", "", "", "", "", "", "", "", "", "", "", "", 
  "", "", "", "", "", 1.402985*^6, 45.194, 22.4, 2.846, 1.752, 22604.873, "", 
  202.812, 7.78, "", "", 24.64, 2.1, 58.74, 0.592}, 
 {"GNQ", "Africa", "Equatorial Guinea", "2020-07-04", 3071., 0., 152.857, 
  51., 0., 2.714, 2188.904, 0., 108.951, 36.351, 0., 1.935, 0.11, "", "", "", 
  "", "", "", "", "", "", "", "", "", "", "", "", "", "", "", "", "", "", "", 
  "", "", "", "", "", 1.402985*^6, 45.194, 22.4, 2.846, 1.752, 22604.873, "", 
  202.812, 7.78, "", "", 24.64, 2.1, 58.74, 0.592}, 
 {"GNQ", "Africa", "Equatorial Guinea", "2020-07-05", 3071., 0., 152.857, 
  51., 0., 2.714, 2188.904, 0., 108.951, 36.351, 0., 1.935, 0.11, "", "", "", 
  "", "", "", "", "", "", "", "", "", "", "", "", "", "", "", "", "", "", "", 
  "", "", "", "", "", 1.402985*^6, 45.194, 22.4, 2.846, 1.752, 22604.873, "", 
  202.812, 7.78, "", "", 24.64, 2.1, 58.74, 0.592}, 
 {"GNQ", "Africa", "Equatorial Guinea", "2020-07-06", 3071., 0., 152.857, 
  51., 0., 2.714, 2188.904, 0., 108.951, 36.351, 0., 1.935, 0.1, "", "", "", 
  "", "", "", "", "", "", "", "", "", "", "", "", "", "", "", "", "", "", "", 
  "", "", "", "", "", 1.402985*^6, 45.194, 22.4, 2.846, 1.752, 22604.873, "", 
  202.812, 7.78, "", "", 24.64, 2.1, 58.74, 0.592}, 
 {"GNQ", "Africa", "Equatorial Guinea", "2020-07-07", 3071., 0., 152.857, 
  51., 0., 2.714, 2188.904, 0., 108.951, 36.351, 0., 1.935, 0.1, "", "", "", 
  "", "", "", "", "", "", "", "", "", "", "", "", "", "", "", "", "", "", "", 
  "", "", "", "", "", 1.402985*^6, 45.194, 22.4, 2.846, 1.752, 22604.873, "", 
  202.812, 7.78, "", "", 24.64, 2.1, 58.74, 0.592}, 
 {"GNQ", "Africa", "Equatorial Guinea", "2020-07-08", 3071., 0., 152.857, 
  51., 0., 2.714, 2188.904, 0., 108.951, 36.351, 0., 1.935, 0.1, "", "", "", 
  "", "", "", "", "", "", "", "", "", "", "", "", "", "", "", "", "", "", "", 
  "", "", "", "", "", 1.402985*^6, 45.194, 22.4, 2.846, 1.752, 22604.873, "", 
  202.812, 7.78, "", "", 24.64, 2.1, 58.74, 0.592}, 
 {"GNQ", "Africa", "Equatorial Guinea", "2020-07-09", 3071., 0., 0., 51., 0., 
  0., 2188.904, 0., 0., 36.351, 0., 0., 0.1, "", "", "", "", "", "", "", "", 
  "", "", "", "", "", "", "", "", "", "", "", "", "", "", "", "", "", "", "", 
  1.402985*^6, 45.194, 22.4, 2.846, 1.752, 22604.873, "", 202.812, 7.78, "", 
  "", 24.64, 2.1, 58.74, 0.592}, {"GNQ", "Africa", "Equatorial Guinea", 
  "2020-07-10", 3071., 0., 0., 51., 0., 0., 2188.904, 0., 0., 36.351, 0., 0., 
  0.1, "", "", "", "", "", "", "", "", "", "", "", "", "", "", "", "", "", 
  "", "", "", "", "", "", "", "", "", "", 1.402985*^6, 45.194, 22.4, 2.846, 
  1.752, 22604.873, "", 202.812, 7.78, "", "", 24.64, 2.1, 58.74, 0.592}, 
 {"GNQ", "Africa", "Equatorial Guinea", "2020-07-11", 3071., 0., 0., 51., 0., 
  0., 2188.904, 0., 0., 36.351, 0., 0., 0.1, "", "", "", "", "", "", "", "", 
  "", "", "", "", "", "", "", "", "", "", "", "", "", "", "", "", "", "", "", 
  1.402985*^6, 45.194, 22.4, 2.846, 1.752, 22604.873, "", 202.812, 7.78, "", 
  "", 24.64, 2.1, 58.74, 0.592}, {"GNQ", "Africa", "Equatorial Guinea", 
  "2020-07-12", 3071., 0., 0., 51., 0., 0., 2188.904, 0., 0., 36.351, 0., 0., 
  0.1, "", "", "", "", "", "", "", "", "", "", "", "", "", "", "", "", "", 
  "", "", "", "", "", "", "", "", "", "", 1.402985*^6, 45.194, 22.4, 2.846, 
  1.752, 22604.873, "", 202.812, 7.78, "", "", 24.64, 2.1, 58.74, 0.592}, 
 {"GNQ", "Africa", "Equatorial Guinea", "2020-07-13", 3071., 0., 0., 51., 0., 
  0., 2188.904, 0., 0., 36.351, 0., 0., 0.1, "", "", "", "", "", "", "", "", 
  "", "", "", "", "", "", "", "", "", "", "", "", "", "", "", "", "", "", "", 
  1.402985*^6, 45.194, 22.4, 2.846, 1.752, 22604.873, "", 202.812, 7.78, "", 
  "", 24.64, 2.1, 58.74, 0.592}, {"GNQ", "Africa", "Equatorial Guinea", 
  "2020-07-14", 3071., 0., 0., 51., 0., 0., 2188.904, 0., 0., 36.351, 0., 0., 
  0.1, "", "", "", "", "", "", "", "", "", "", "", "", "", "", "", "", "", 
  "", "", "", "", "", "", "", "", "", "", 1.402985*^6, 45.194, 22.4, 2.846, 
  1.752, 22604.873, "", 202.812, 7.78, "", "", 24.64, 2.1, 58.74, 0.592}, 
 {"GNQ", "Africa", "Equatorial Guinea", "2020-07-15", 3071., 0., 0., 51., 0., 
  0., 2188.904, 0., 0., 36.351, 0., 0., 0.1, "", "", "", "", "", "", "", "", 
  "", "", "", "", "", "", "", "", "", "", "", "", "", "", "", "", "", "", "", 
  1.402985*^6, 45.194, 22.4, 2.846, 1.752, 22604.873, "", 202.812, 7.78, "", 
  "", 24.64, 2.1, 58.74, 0.592}, {"GNQ", "Africa", "Equatorial Guinea", 
  "2020-07-16", 3071., 0., 0., 51., 0., 0., 2188.904, 0., 0., 36.351, 0., 0., 
  0.1, "", "", "", "", "", "", "", "", "", "", "", "", "", "", "", "", "", 
  "", "", "", "", "", "", "", "", "", "", 1.402985*^6, 45.194, 22.4, 2.846, 
  1.752, 22604.873, "", 202.812, 7.78, "", "", 24.64, 2.1, 58.74, 0.592}, 
 {"GNQ", "Africa", "Equatorial Guinea", "2020-07-17", 3071., 0., 0., 51., 0., 
  0., 2188.904, 0., 0., 36.351, 0., 0., 0.1, "", "", "", "", "", "", "", "", 
  "", "", "", "", "", "", "", "", "", "", "", "", "", "", "", "", "", "", "", 
  1.402985*^6, 45.194, 22.4, 2.846, 1.752, 22604.873, "", 202.812, 7.78, "", 
  "", 24.64, 2.1, 58.74, 0.592}, {"GNQ", "Africa", "Equatorial Guinea", 
  "2020-07-18", 3071., 0., 0., 51., 0., 0., 2188.904, 0., 0., 36.351, 0., 0., 
  0.1, "", "", "", "", "", "", "", "", "", "", "", "", "", "", "", "", "", 
  "", "", "", "", "", "", "", "", "", "", 1.402985*^6, 45.194, 22.4, 2.846, 
  1.752, 22604.873, "", 202.812, 7.78, "", "", 24.64, 2.1, 58.74, 0.592}, 
 {"GNQ", "Africa", "Equatorial Guinea", "2020-07-19", 3071., 0., 0., 51., 0., 
  0., 2188.904, 0., 0., 36.351, 0., 0., 0.1, "", "", "", "", "", "", "", "", 
  "", "", "", "", "", "", "", "", "", "", "", "", "", "", "", "", "", "", "", 
  1.402985*^6, 45.194, 22.4, 2.846, 1.752, 22604.873, "", 202.812, 7.78, "", 
  "", 24.64, 2.1, 58.74, 0.592}, {"GNQ", "Africa", "Equatorial Guinea", 
  "2020-07-20", 3071., 0., 0., 51., 0., 0., 2188.904, 0., 0., 36.351, 0., 0., 
  0.1, "", "", "", "", "", "", "", "", "", "", "", "", "", "", "", "", "", 
  "", "", "", "", "", "", "", "", "", "", 1.402985*^6, 45.194, 22.4, 2.846, 
  1.752, 22604.873, "", 202.812, 7.78, "", "", 24.64, 2.1, 58.74, 0.592}, 
 {"GNQ", "Africa", "Equatorial Guinea", "2020-07-21", 3071., 0., 0., 51., 0., 
  0., 2188.904, 0., 0., 36.351, 0., 0., 0.11, "", "", "", "", "", "", "", "", 
  "", "", "", "", "", "", "", "", "", "", "", "", "", "", "", "", "", "", "", 
  1.402985*^6, 45.194, 22.4, 2.846, 1.752, 22604.873, "", 202.812, 7.78, "", 
  "", 24.64, 2.1, 58.74, 0.592}, {"GNQ", "Africa", "Equatorial Guinea", 
  "2020-07-22", 3071., 0., 0., 51., 0., 0., 2188.904, 0., 0., 36.351, 0., 0., 
  0.11, "", "", "", "", "", "", "", "", "", "", "", "", "", "", "", "", "", 
  "", "", "", "", "", "", "", "", "", "", 1.402985*^6, 45.194, 22.4, 2.846, 
  1.752, 22604.873, "", 202.812, 7.78, "", "", 24.64, 2.1, 58.74, 0.592}, 
 {"GNQ", "Africa", "Equatorial Guinea", "2020-07-23", 3071., 0., 0., 51., 0., 
  0., 2188.904, 0., 0., 36.351, 0., 0., 0.11, "", "", "", "", "", "", "", "", 
  "", "", "", "", "", "", "", "", "", "", "", "", "", "", "", "", "", "", "", 
  1.402985*^6, 45.194, 22.4, 2.846, 1.752, 22604.873, "", 202.812, 7.78, "", 
  "", 24.64, 2.1, 58.74, 0.592}, {"GNQ", "Africa", "Equatorial Guinea", 
  "2020-07-24", 3071., 0., 0., 51., 0., 0., 2188.904, 0., 0., 36.351, 0., 0., 
  0.12, "", "", "", "", "", "", "", "", "", "", "", "", "", "", "", "", "", 
  "", "", "", "", "", "", "", "", "", "", 1.402985*^6, 45.194, 22.4, 2.846, 
  1.752, 22604.873, "", 202.812, 7.78, "", "", 24.64, 2.1, 58.74, 0.592}, 
 {"GNQ", "Africa", "Equatorial Guinea", "2020-07-25", 3071., 0., 0., 51., 0., 
  0., 2188.904, 0., 0., 36.351, 0., 0., 0.12, "", "", "", "", "", "", "", "", 
  "", "", "", "", "", "", "", "", "", "", "", "", "", "", "", "", "", "", "", 
  1.402985*^6, 45.194, 22.4, 2.846, 1.752, 22604.873, "", 202.812, 7.78, "", 
  "", 24.64, 2.1, 58.74, 0.592}, {"GNQ", "Africa", "Equatorial Guinea", 
  "2020-07-26", 3071., 0., 0., 51., 0., 0., 2188.904, 0., 0., 36.351, 0., 0., 
  0.13, "", "", "", "", "", "", "", "", "", "", "", "", "", "", "", "", "", 
  "", "", "", "", "", "", "", "", "", "", 1.402985*^6, 45.194, 22.4, 2.846, 
  1.752, 22604.873, "", 202.812, 7.78, "", "", 24.64, 2.1, 58.74, 0.592}, 
 {"GNQ", "Africa", "Equatorial Guinea", "2020-07-27", 3071., 0., 0., 51., 0., 
  0., 2188.904, 0., 0., 36.351, 0., 0., 0.13, "", "", "", "", "", "", "", "", 
  "", "", "", "", "", "", "", "", "", "", "", "", "", "", "", "", "", "", "", 
  1.402985*^6, 45.194, 22.4, 2.846, 1.752, 22604.873, "", 202.812, 7.78, "", 
  "", 24.64, 2.1, 58.74, 0.592}, {"GNQ", "Africa", "Equatorial Guinea", 
  "2020-07-28", 3071., 0., 0., 51., 0., 0., 2188.904, 0., 0., 36.351, 0., 0., 
  0.13, "", "", "", "", "", "", "", "", "", "", "", "", "", "", "", "", "", 
  "", "", "", "", "", "", "", "", "", "", 1.402985*^6, 45.194, 22.4, 2.846, 
  1.752, 22604.873, "", 202.812, 7.78, "", "", 24.64, 2.1, 58.74, 0.592}, 
 {"GNQ", "Africa", "Equatorial Guinea", "2020-07-29", 3071., 0., 0., 51., 0., 
  0., 2188.904, 0., 0., 36.351, 0., 0., 0.14, "", "", "", "", "", "", "", "", 
  "", "", "", "", "", "", "", "", "", "", "", "", "", "", "", "", "", "", "", 
  1.402985*^6, 45.194, 22.4, 2.846, 1.752, 22604.873, "", 202.812, 7.78, "", 
  "", 24.64, 2.1, 58.74, 0.592}, {"GNQ", "Africa", "Equatorial Guinea", 
  "2020-07-30", 3071., 0., 0., 51., 0., 0., 2188.904, 0., 0., 36.351, 0., 0., 
  0.15, "", "", "", "", "", "", "", "", "", "", "", "", "", "", "", "", "", 
  "", "", "", "", "", "", "", "", "", "", 1.402985*^6, 45.194, 22.4, 2.846, 
  1.752, 22604.873, "", 202.812, 7.78, "", "", 24.64, 2.1, 58.74, 0.592}, 
 {"GNQ", "Africa", "Equatorial Guinea", "2020-07-31", 4821., 1750., 250., 
  83., 32., 4.571, 3436.245, 1247.34, 178.191, 59.16, 22.809, 3.258, 0.15, 
  "", "", "", "", "", "", "", "", "", "", "", "", "", "", "", "", "", "", "", 
  "", "", "", "", "", "", "", "", 1.402985*^6, 45.194, 22.4, 2.846, 1.752, 
  22604.873, "", 202.812, 7.78, "", "", 24.64, 2.1, 58.74, 0.592}, 
 {"GNQ", "Africa", "Equatorial Guinea", "2020-08-01", 4821., 0., 250., 83., 
  0., 4.571, 3436.245, 0., 178.191, 59.16, 0., 3.258, 0.16, "", "", "", "", 
  "", "", "", "", "", "", "", "", "", "", "", "", "", "", "", "", "", "", "", 
  "", "", "", "", 1.402985*^6, 45.194, 22.4, 2.846, 1.752, 22604.873, "", 
  202.812, 7.78, "", "", 24.64, 2.1, 58.74, 0.592}, 
 {"GNQ", "Africa", "Equatorial Guinea", "2020-08-02", 4821., 0., 250., 83., 
  0., 4.571, 3436.245, 0., 178.191, 59.16, 0., 3.258, 0.17, "", "", "", "", 
  "", "", "", "", "", "", "", "", "", "", "", "", "", "", "", "", "", "", "", 
  "", "", "", "", 1.402985*^6, 45.194, 22.4, 2.846, 1.752, 22604.873, "", 
  202.812, 7.78, "", "", 24.64, 2.1, 58.74, 0.592}, 
 {"GNQ", "Africa", "Equatorial Guinea", "2020-08-03", 4821., 0., 250., 83., 
  0., 4.571, 3436.245, 0., 178.191, 59.16, 0., 3.258, 0.17, "", "", "", "", 
  "", "", "", "", "", "", "", "", "", "", "", "", "", "", "", "", "", "", "", 
  "", "", "", "", 1.402985*^6, 45.194, 22.4, 2.846, 1.752, 22604.873, "", 
  202.812, 7.78, "", "", 24.64, 2.1, 58.74, 0.592}, 
 {"GNQ", "Africa", "Equatorial Guinea", "2020-08-04", 4821., 0., 250., 83., 
  0., 4.571, 3436.245, 0., 178.191, 59.16, 0., 3.258, 0.18, "", "", "", "", 
  "", "", "", "", "", "", "", "", "", "", "", "", "", "", "", "", "", "", "", 
  "", "", "", "", 1.402985*^6, 45.194, 22.4, 2.846, 1.752, 22604.873, "", 
  202.812, 7.78, "", "", 24.64, 2.1, 58.74, 0.592}, 
 {"GNQ", "Africa", "Equatorial Guinea", "2020-08-05", 4821., 0., 250., 83., 
  0., 4.571, 3436.245, 0., 178.191, 59.16, 0., 3.258, 0.19, "", "", "", "", 
  "", "", "", "", "", "", "", "", "", "", "", "", "", "", "", "", "", "", "", 
  "", "", "", "", 1.402985*^6, 45.194, 22.4, 2.846, 1.752, 22604.873, "", 
  202.812, 7.78, "", "", 24.64, 2.1, 58.74, 0.592}, 
 {"GNQ", "Africa", "Equatorial Guinea", "2020-08-06", 4821., 0., 250., 83., 
  0., 4.571, 3436.245, 0., 178.191, 59.16, 0., 3.258, 0.2, "", "", "", "", 
  "", "", "", "", "", "", "", "", "", "", "", "", "", "", "", "", "", "", "", 
  "", "", "", "", 1.402985*^6, 45.194, 22.4, 2.846, 1.752, 22604.873, "", 
  202.812, 7.78, "", "", 24.64, 2.1, 58.74, 0.592}, 
 {"GNQ", "Africa", "Equatorial Guinea", "2020-08-07", 4821., 0., 0., 83., 0., 
  0., 3436.245, 0., 0., 59.16, 0., 0., 0.21, "", "", "", "", "", "", "", "", 
  "", "", "", "", "", "", "", "", "", "", "", "", "", "", "", "", "", "", "", 
  1.402985*^6, 45.194, 22.4, 2.846, 1.752, 22604.873, "", 202.812, 7.78, "", 
  "", 24.64, 2.1, 58.74, 0.592}, {"GNQ", "Africa", "Equatorial Guinea", 
  "2020-08-08", 4821., 0., 0., 83., 0., 0., 3436.245, 0., 0., 59.16, 0., 0., 
  0.22, "", "", "", "", "", "", "", "", "", "", "", "", "", "", "", "", "", 
  "", "", "", "", "", "", "", "", "", "", 1.402985*^6, 45.194, 22.4, 2.846, 
  1.752, 22604.873, "", 202.812, 7.78, "", "", 24.64, 2.1, 58.74, 0.592}, 
 {"GNQ", "Africa", "Equatorial Guinea", "2020-08-09", 4821., 0., 0., 83., 0., 
  0., 3436.245, 0., 0., 59.16, 0., 0., 0.23, "", "", "", "", "", "", "", "", 
  "", "", "", "", "", "", "", "", "", "", "", "", "", "", "", "", "", "", "", 
  1.402985*^6, 45.194, 22.4, 2.846, 1.752, 22604.873, "", 202.812, 7.78, "", 
  "", 24.64, 2.1, 58.74, 0.592}, {"GNQ", "Africa", "Equatorial Guinea", 
  "2020-08-10", 4821., 0., 0., 83., 0., 0., 3436.245, 0., 0., 59.16, 0., 0., 
  0.24, "", "", "", "", "", "", "", "", "", "", "", "", "", "", "", "", "", 
  "", "", "", "", "", "", "", "", "", "", 1.402985*^6, 45.194, 22.4, 2.846, 
  1.752, 22604.873, "", 202.812, 7.78, "", "", 24.64, 2.1, 58.74, 0.592}, 
 {"GNQ", "Africa", "Equatorial Guinea", "2020-08-11", 4821., 0., 0., 83., 0., 
  0., 3436.245, 0., 0., 59.16, 0., 0., 0.25, "", "", "", "", "", "", "", "", 
  "", "", "", "", "", "", "", "", "", "", "", "", "", "", "", "", "", "", "", 
  1.402985*^6, 45.194, 22.4, 2.846, 1.752, 22604.873, "", 202.812, 7.78, "", 
  "", 24.64, 2.1, 58.74, 0.592}, {"GNQ", "Africa", "Equatorial Guinea", 
  "2020-08-12", 4821., 0., 0., 83., 0., 0., 3436.245, 0., 0., 59.16, 0., 0., 
  0.27, "", "", "", "", "", "", "", "", "", "", "", "", "", "", "", "", "", 
  "", "", "", "", "", "", "", "", "", "", 1.402985*^6, 45.194, 22.4, 2.846, 
  1.752, 22604.873, "", 202.812, 7.78, "", "", 24.64, 2.1, 58.74, 0.592}, 
 {"GNQ", "Africa", "Equatorial Guinea", "2020-08-13", 4821., 0., 0., 83., 0., 
  0., 3436.245, 0., 0., 59.16, 0., 0., 0.28, "", "", "", "", "", "", "", "", 
  "", "", "", "", "", "", "", "", "", "", "", "", "", "", "", "", "", "", "", 
  1.402985*^6, 45.194, 22.4, 2.846, 1.752, 22604.873, "", 202.812, 7.78, "", 
  "", 24.64, 2.1, 58.74, 0.592}, {"GNQ", "Africa", "Equatorial Guinea", 
  "2020-08-14", 4821., 0., 0., 83., 0., 0., 3436.245, 0., 0., 59.16, 0., 0., 
  0.3, "", "", "", "", "", "", "", "", "", "", "", "", "", "", "", "", "", 
  "", "", "", "", "", "", "", "", "", "", 1.402985*^6, 45.194, 22.4, 2.846, 
  1.752, 22604.873, "", 202.812, 7.78, "", "", 24.64, 2.1, 58.74, 0.592}, 
 {"GNQ", "Africa", "Equatorial Guinea", "2020-08-15", 4821., 0., 0., 83., 0., 
  0., 3436.245, 0., 0., 59.16, 0., 0., 0.32, "", "", "", "", "", "", "", "", 
  "", "", "", "", "", "", "", "", "", "", "", "", "", "", "", "", "", "", "", 
  1.402985*^6, 45.194, 22.4, 2.846, 1.752, 22604.873, "", 202.812, 7.78, "", 
  "", 24.64, 2.1, 58.74, 0.592}, {"GNQ", "Africa", "Equatorial Guinea", 
  "2020-08-16", 4821., 0., 0., 83., 0., 0., 3436.245, 0., 0., 59.16, 0., 0., 
  0.34, "", "", "", "", "", "", "", "", "", "", "", "", "", "", "", "", "", 
  "", "", "", "", "", "", "", "", "", "", 1.402985*^6, 45.194, 22.4, 2.846, 
  1.752, 22604.873, "", 202.812, 7.78, "", "", 24.64, 2.1, 58.74, 0.592}, 
 {"GNQ", "Africa", "Equatorial Guinea", "2020-08-17", 4821., 0., 0., 83., 0., 
  0., 3436.245, 0., 0., 59.16, 0., 0., 0.35, "", "", "", "", "", "", "", "", 
  "", "", "", "", "", "", "", "", "", "", "", "", "", "", "", "", "", "", "", 
  1.402985*^6, 45.194, 22.4, 2.846, 1.752, 22604.873, "", 202.812, 7.78, "", 
  "", 24.64, 2.1, 58.74, 0.592}, {"GNQ", "Africa", "Equatorial Guinea", 
  "2020-08-18", 4821., 0., 0., 83., 0., 0., 3436.245, 0., 0., 59.16, 0., 0., 
  0.37, "", "", "", "", "", "", "", "", "", "", "", "", "", "", "", "", "", 
  "", "", "", "", "", "", "", "", "", "", 1.402985*^6, 45.194, 22.4, 2.846, 
  1.752, 22604.873, "", 202.812, 7.78, "", "", 24.64, 2.1, 58.74, 0.592}, 
 {"GNQ", "Africa", "Equatorial Guinea", "2020-08-19", 4892., 71., 10.143, 
  83., 0., 0., 3486.851, 50.606, 7.229, 59.16, 0., 0., 0.39, "", "", "", "", 
  "", "", "", "", "", "", "", "", "", "", "", "", "", "", "", "", "", "", "", 
  "", "", "", "", 1.402985*^6, 45.194, 22.4, 2.846, 1.752, 22604.873, "", 
  202.812, 7.78, "", "", 24.64, 2.1, 58.74, 0.592}, 
 {"GNQ", "Africa", "Equatorial Guinea", "2020-08-20", 4892., 0., 10.143, 83., 
  0., 0., 3486.851, 0., 7.229, 59.16, 0., 0., 0.4, "", "", "", "", "", "", 
  "", "", "", "", "", "", "", "", "", "", "", "", "", "", "", "", "", "", "", 
  "", "", 1.402985*^6, 45.194, 22.4, 2.846, 1.752, 22604.873, "", 202.812, 
  7.78, "", "", 24.64, 2.1, 58.74, 0.592}, 
 {"GNQ", "Africa", "Equatorial Guinea", "2020-08-21", 4926., 34., 15., 83., 
  0., 0., 3511.085, 24.234, 10.691, 59.16, 0., 0., 0.41, "", "", "", "", "", 
  "", "", "", "", "", "", "", "", "", "", "", "", "", "", "", "", "", "", "", 
  "", "", "", 1.402985*^6, 45.194, 22.4, 2.846, 1.752, 22604.873, "", 
  202.812, 7.78, "", "", 24.64, 2.1, 58.74, 0.592}, 
 {"GNQ", "Africa", "Equatorial Guinea", "2020-08-22", 4926., 0., 15., 83., 
  0., 0., 3511.085, 0., 10.691, 59.16, 0., 0., 0.41, "", "", "", "", "", "", 
  "", "", "", "", "", "", "", "", "", "", "", "", "", "", "", "", "", "", "", 
  "", "", 1.402985*^6, 45.194, 22.4, 2.846, 1.752, 22604.873, "", 202.812, 
  7.78, "", "", 24.64, 2.1, 58.74, 0.592}, 
 {"GNQ", "Africa", "Equatorial Guinea", "2020-08-23", 4926., 0., 15., 83., 
  0., 0., 3511.085, 0., 10.691, 59.16, 0., 0., 0.42, "", "", "", "", "", "", 
  "", "", "", "", "", "", "", "", "", "", "", "", "", "", "", "", "", "", "", 
  "", "", 1.402985*^6, 45.194, 22.4, 2.846, 1.752, 22604.873, "", 202.812, 
  7.78, "", "", 24.64, 2.1, 58.74, 0.592}, 
 {"GNQ", "Africa", "Equatorial Guinea", "2020-08-24", 4926., 0., 15., 83., 
  0., 0., 3511.085, 0., 10.691, 59.16, 0., 0., 0.42, "", "", "", "", "", "", 
  "", "", "", "", "", "", "", "", "", "", "", "", "", "", "", "", "", "", "", 
  "", "", 1.402985*^6, 45.194, 22.4, 2.846, 1.752, 22604.873, "", 202.812, 
  7.78, "", "", 24.64, 2.1, 58.74, 0.592}, 
 {"GNQ", "Africa", "Equatorial Guinea", "2020-08-25", 4926., 0., 15., 83., 
  0., 0., 3511.085, 0., 10.691, 59.16, 0., 0., 0.43, "", "", "", "", "", "", 
  "", "", "", "", "", "", "", "", "", "", "", "", "", "", "", "", "", "", "", 
  "", "", 1.402985*^6, 45.194, 22.4, 2.846, 1.752, 22604.873, "", 202.812, 
  7.78, "", "", 24.64, 2.1, 58.74, 0.592}, 
 {"GNQ", "Africa", "Equatorial Guinea", "2020-08-26", 4928., 2., 5.143, 83., 
  0., 0., 3512.511, 1.426, 3.666, 59.16, 0., 0., 0.44, "", "", "", "", "", 
  "", "", "", "", "", "", "", "", "", "", "", "", "", "", "", "", "", "", "", 
  "", "", "", 1.402985*^6, 45.194, 22.4, 2.846, 1.752, 22604.873, "", 
  202.812, 7.78, "", "", 24.64, 2.1, 58.74, 0.592}, 
 {"GNQ", "Africa", "Equatorial Guinea", "2020-08-27", 4928., 0., 5.143, 83., 
  0., 0., 3512.511, 0., 3.666, 59.16, 0., 0., 0.45, "", "", "", "", "", "", 
  "", "", "", "", "", "", "", "", "", "", "", "", "", "", "", "", "", "", "", 
  "", "", 1.402985*^6, 45.194, 22.4, 2.846, 1.752, 22604.873, "", 202.812, 
  7.78, "", "", 24.64, 2.1, 58.74, 0.592}, 
 {"GNQ", "Africa", "Equatorial Guinea", "2020-08-28", 4941., 13., 2.143, 83., 
  0., 0., 3521.777, 9.266, 1.527, 59.16, 0., 0., 0.46, "", "", "", "", "", 
  "", "", "", "", "", "", "", "", "", "", "", "", "", "", "", "", "", "", "", 
  "", "", "", 1.402985*^6, 45.194, 22.4, 2.846, 1.752, 22604.873, "", 
  202.812, 7.78, "", "", 24.64, 2.1, 58.74, 0.592}, 
 {"GNQ", "Africa", "Equatorial Guinea", "2020-08-29", 4941., 0., 2.143, 83., 
  0., 0., 3521.777, 0., 1.527, 59.16, 0., 0., 0.47, "", "", "", "", "", "", 
  "", "", "", "", "", "", "", "", "", "", "", "", "", "", "", "", "", "", "", 
  "", "", 1.402985*^6, 45.194, 22.4, 2.846, 1.752, 22604.873, "", 202.812, 
  7.78, "", "", 24.64, 2.1, 58.74, 0.592}, 
 {"GNQ", "Africa", "Equatorial Guinea", "2020-08-30", 4941., 0., 2.143, 83., 
  0., 0., 3521.777, 0., 1.527, 59.16, 0., 0., 0.48, "", "", "", "", "", "", 
  "", "", "", "", "", "", "", "", "", "", "", "", "", "", "", "", "", "", "", 
  "", "", 1.402985*^6, 45.194, 22.4, 2.846, 1.752, 22604.873, "", 202.812, 
  7.78, "", "", 24.64, 2.1, 58.74, 0.592}, 
 {"GNQ", "Africa", "Equatorial Guinea", "2020-08-31", 4941., 0., 2.143, 83., 
  0., 0., 3521.777, 0., 1.527, 59.16, 0., 0., 0.49, "", "", "", "", "", "", 
  "", "", "", "", "", "", "", "", "", "", "", "", "", "", "", "", "", "", "", 
  "", "", 1.402985*^6, 45.194, 22.4, 2.846, 1.752, 22604.873, "", 202.812, 
  7.78, "", "", 24.64, 2.1, 58.74, 0.592}, 
 {"GNQ", "Africa", "Equatorial Guinea", "2020-09-01", 4965., 24., 5.571, 83., 
  0., 0., 3538.883, 17.106, 3.971, 59.16, 0., 0., 0.51, "", "", "", "", "", 
  "", "", "", "", "", "", "", "", "", "", "", "", "", "", "", "", "", "", "", 
  "", "", "", 1.402985*^6, 45.194, 22.4, 2.846, 1.752, 22604.873, "", 
  202.812, 7.78, "", "", 24.64, 2.1, 58.74, 0.592}, 
 {"GNQ", "Africa", "Equatorial Guinea", "2020-09-02", 4965., 0., 5.286, 83., 
  0., 0., 3538.883, 0., 3.767, 59.16, 0., 0., 0.51, "", "", "", "", "", "", 
  "", "", "", "", "", "", "", "", "", "", "", "", "", "", "", "", "", "", "", 
  "", "", 1.402985*^6, 45.194, 22.4, 2.846, 1.752, 22604.873, "", 202.812, 
  7.78, "", "", 24.64, 2.1, 58.74, 0.592}, 
 {"GNQ", "Africa", "Equatorial Guinea", "2020-09-03", 4965., 0., 5.286, 83., 
  0., 0., 3538.883, 0., 3.767, 59.16, 0., 0., 0.51, "", "", "", "", "", "", 
  "", "", "", "", "", "", "", "", "", "", "", "", "", "", "", "", "", "", "", 
  "", "", 1.402985*^6, 45.194, 22.4, 2.846, 1.752, 22604.873, "", 202.812, 
  7.78, "", "", 24.64, 2.1, 58.74, 0.592}, 
 {"GNQ", "Africa", "Equatorial Guinea", "2020-09-04", 4972., 7., 4.429, 83., 
  0., 0., 3543.873, 4.989, 3.157, 59.16, 0., 0., 0.52, "", "", "", "", "", 
  "", "", "", "", "", "", "", "", "", "", "", "", "", "", "", "", "", "", "", 
  "", "", "", 1.402985*^6, 45.194, 22.4, 2.846, 1.752, 22604.873, "", 
  202.812, 7.78, "", "", 24.64, 2.1, 58.74, 0.592}, 
 {"GNQ", "Africa", "Equatorial Guinea", "2020-09-05", 4972., 0., 4.429, 83., 
  0., 0., 3543.873, 0., 3.157, 59.16, 0., 0., 0.52, "", "", "", "", "", "", 
  "", "", "", "", "", "", "", "", "", "", "", "", "", "", "", "", "", "", "", 
  "", "", 1.402985*^6, 45.194, 22.4, 2.846, 1.752, 22604.873, "", 202.812, 
  7.78, "", "", 24.64, 2.1, 58.74, 0.592}, 
 {"GNQ", "Africa", "Equatorial Guinea", "2020-09-06", 4972., 0., 4.429, 83., 
  0., 0., 3543.873, 0., 3.157, 59.16, 0., 0., 0.52, "", "", "", "", "", "", 
  "", "", "", "", "", "", "", "", "", "", "", "", "", "", "", "", "", "", "", 
  "", "", 1.402985*^6, 45.194, 22.4, 2.846, 1.752, 22604.873, "", 202.812, 
  7.78, "", "", 24.64, 2.1, 58.74, 0.592}, 
 {"GNQ", "Africa", "Equatorial Guinea", "2020-09-07", 4985., 13., 6.286, 83., 
  0., 0., 3553.138, 9.266, 4.48, 59.16, 0., 0., 0.53, "", "", "", "", "", "", 
  "", "", "", "", "", "", "", "", "", "", "", "", "", "", "", "", "", "", "", 
  "", "", 1.402985*^6, 45.194, 22.4, 2.846, 1.752, 22604.873, "", 202.812, 
  7.78, "", "", 24.64, 2.1, 58.74, 0.592}, 
 {"GNQ", "Africa", "Equatorial Guinea", "2020-09-08", 4985., 0., 2.857, 83., 
  0., 0., 3553.138, 0., 2.036, 59.16, 0., 0., 0.53, "", "", "", "", "", "", 
  "", "", "", "", "", "", "", "", "", "", "", "", "", "", "", "", "", "", "", 
  "", "", 1.402985*^6, 45.194, 22.4, 2.846, 1.752, 22604.873, "", 202.812, 
  7.78, "", "", 24.64, 2.1, 58.74, 0.592}, 
 {"GNQ", "Africa", "Equatorial Guinea", "2020-09-09", 4990., 5., 3.571, 83., 
  0., 0., 3556.702, 3.564, 2.546, 59.16, 0., 0., 0.53, "", "", "", "", "", 
  "", "", "", "", "", "", "", "", "", "", "", "", "", "", "", "", "", "", "", 
  "", "", "", 1.402985*^6, 45.194, 22.4, 2.846, 1.752, 22604.873, "", 
  202.812, 7.78, "", "", 24.64, 2.1, 58.74, 0.592}, 
 {"GNQ", "Africa", "Equatorial Guinea", "2020-09-10", 4990., 0., 3.571, 83., 
  0., 0., 3556.702, 0., 2.546, 59.16, 0., 0., 0.53, "", "", "", "", "", "", 
  "", "", "", "", "", "", "", "", "", "", "", "", "", "", "", "", "", "", "", 
  "", "", 1.402985*^6, 45.194, 22.4, 2.846, 1.752, 22604.873, "", 202.812, 
  7.78, "", "", 24.64, 2.1, 58.74, 0.592}, 
 {"GNQ", "Africa", "Equatorial Guinea", "2020-09-11", 4996., 6., 3.429, 83., 
  0., 0., 3560.979, 4.277, 2.444, 59.16, 0., 0., 0.53, "", "", "", "", "", 
  "", "", "", "", "", "", "", "", "", "", "", "", "", "", "", "", "", "", "", 
  "", "", "", 1.402985*^6, 45.194, 22.4, 2.846, 1.752, 22604.873, "", 
  202.812, 7.78, "", "", 24.64, 2.1, 58.74, 0.592}, 
 {"GNQ", "Africa", "Equatorial Guinea", "2020-09-12", 4996., 0., 3.429, 83., 
  0., 0., 3560.979, 0., 2.444, 59.16, 0., 0., 0.52, "", "", "", "", "", "", 
  "", "", "", "", "", "", "", "", "", "", "", "", "", "", "", "", "", "", "", 
  "", "", 1.402985*^6, 45.194, 22.4, 2.846, 1.752, 22604.873, "", 202.812, 
  7.78, "", "", 24.64, 2.1, 58.74, 0.592}, 
 {"GNQ", "Africa", "Equatorial Guinea", "2020-09-13", 4996., 0., 3.429, 83., 
  0., 0., 3560.979, 0., 2.444, 59.16, 0., 0., 0.53, "", "", "", "", "", "", 
  "", "", "", "", "", "", "", "", "", "", "", "", "", "", "", "", "", "", "", 
  "", "", 1.402985*^6, 45.194, 22.4, 2.846, 1.752, 22604.873, "", 202.812, 
  7.78, "", "", 24.64, 2.1, 58.74, 0.592}, 
 {"GNQ", "Africa", "Equatorial Guinea", "2020-09-14", 5000., 4., 2.143, 83., 
  0., 0., 3563.83, 2.851, 1.527, 59.16, 0., 0., 0.53, "", "", "", "", "", "", 
  "", "", "", "", "", "", "", "", "", "", "", "", "", "", "", "", "", "", "", 
  "", "", 1.402985*^6, 45.194, 22.4, 2.846, 1.752, 22604.873, "", 202.812, 
  7.78, "", "", 24.64, 2.1, 58.74, 0.592}, 
 {"GNQ", "Africa", "Equatorial Guinea", "2020-09-15", 5000., 0., 2.143, 83., 
  0., 0., 3563.83, 0., 1.527, 59.16, 0., 0., 0.52, "", "", "", "", "", "", 
  "", "", "", "", "", "", "", "", "", "", "", "", "", "", "", "", "", "", "", 
  "", "", 1.402985*^6, 45.194, 22.4, 2.846, 1.752, 22604.873, "", 202.812, 
  7.78, "", "", 24.64, 2.1, 58.74, 0.592}, 
 {"GNQ", "Africa", "Equatorial Guinea", "2020-09-16", 5000., 0., 1.429, 83., 
  0., 0., 3563.83, 0., 1.018, 59.16, 0., 0., 0.52, "", "", "", "", "", "", 
  "", "", "", "", "", "", "", "", "", "", "", "", "", "", "", "", "", "", "", 
  "", "", 1.402985*^6, 45.194, 22.4, 2.846, 1.752, 22604.873, "", 202.812, 
  7.78, "", "", 24.64, 2.1, 58.74, 0.592}, 
 {"GNQ", "Africa", "Equatorial Guinea", "2020-09-17", 5002., 2., 1.714, 83., 
  0., 0., 3565.256, 1.426, 1.222, 59.16, 0., 0., 0.53, "", "", "", "", "", 
  "", "", "", "", "", "", "", "", "", "", "", "", "", "", "", "", "", "", "", 
  "", "", "", 1.402985*^6, 45.194, 22.4, 2.846, 1.752, 22604.873, "", 
  202.812, 7.78, "", "", 24.64, 2.1, 58.74, 0.592}, 
 {"GNQ", "Africa", "Equatorial Guinea", "2020-09-18", 5002., 0., 0.857, 83., 
  0., 0., 3565.256, 0., 0.611, 59.16, 0., 0., 0.53, "", "", "", "", "", "", 
  "", "", "", "", "", "", "", "", "", "", "", "", "", "", "", "", "", "", "", 
  "", "", 1.402985*^6, 45.194, 22.4, 2.846, 1.752, 22604.873, "", 202.812, 
  7.78, "", "", 24.64, 2.1, 58.74, 0.592}, 
 {"GNQ", "Africa", "Equatorial Guinea", "2020-09-19", 5002., 0., 0.857, 83., 
  0., 0., 3565.256, 0., 0.611, 59.16, 0., 0., 0.53, "", "", "", "", "", "", 
  "", "", "", "", "", "", "", "", "", "", "", "", "", "", "", "", "", "", "", 
  "", "", 1.402985*^6, 45.194, 22.4, 2.846, 1.752, 22604.873, "", 202.812, 
  7.78, "", "", 24.64, 2.1, 58.74, 0.592}, 
 {"GNQ", "Africa", "Equatorial Guinea", "2020-09-20", 5002., 0., 0.857, 83., 
  0., 0., 3565.256, 0., 0.611, 59.16, 0., 0., 0.54, "", "", "", "", "", "", 
  "", "", "", "", "", "", "", "", "", "", "", "", "", "", "", "", "", "", "", 
  "", "", 1.402985*^6, 45.194, 22.4, 2.846, 1.752, 22604.873, "", 202.812, 
  7.78, "", "", 24.64, 2.1, 58.74, 0.592}, 
 {"GNQ", "Africa", "Equatorial Guinea", "2020-09-21", 5002., 0., 0.286, 83., 
  0., 0., 3565.256, 0., 0.204, 59.16, 0., 0., 0.54, "", "", "", "", "", "", 
  "", "", "", "", "", "", "", "", "", "", "", "", "", "", "", "", "", "", "", 
  "", "", 1.402985*^6, 45.194, 22.4, 2.846, 1.752, 22604.873, "", 202.812, 
  7.78, "", "", 24.64, 2.1, 58.74, 0.592}, 
 {"GNQ", "Africa", "Equatorial Guinea", "2020-09-22", 5018., 16., 2.571, 83., 
  0., 0., 3576.66, 11.404, 1.833, 59.16, 0., 0., 0.55, "", "", "", "", "", 
  "", "", "", "", "", "", "", "", "", "", "", "", "", "", "", "", "", "", "", 
  "", "", "", 1.402985*^6, 45.194, 22.4, 2.846, 1.752, 22604.873, "", 
  202.812, 7.78, "", "", 24.64, 2.1, 58.74, 0.592}, 
 {"GNQ", "Africa", "Equatorial Guinea", "2020-09-23", 5018., 0., 2.571, 83., 
  0., 0., 3576.66, 0., 1.833, 59.16, 0., 0., 0.56, "", "", "", "", "", "", 
  "", "", "", "", "", "", "", "", "", "", "", "", "", "", "", "", "", "", "", 
  "", "", 1.402985*^6, 45.194, 22.4, 2.846, 1.752, 22604.873, "", 202.812, 
  7.78, "", "", 24.64, 2.1, 58.74, 0.592}, 
 {"GNQ", "Africa", "Equatorial Guinea", "2020-09-24", 5018., 0., 2.286, 83., 
  0., 0., 3576.66, 0., 1.629, 59.16, 0., 0., 0.57, "", "", "", "", "", "", 
  "", "", "", "", "", "", "", "", "", "", "", "", "", "", "", "", "", "", "", 
  "", "", 1.402985*^6, 45.194, 22.4, 2.846, 1.752, 22604.873, "", 202.812, 
  7.78, "", "", 24.64, 2.1, 58.74, 0.592}, 
 {"GNQ", "Africa", "Equatorial Guinea", "2020-09-25", 5018., 0., 2.286, 83., 
  0., 0., 3576.66, 0., 1.629, 59.16, 0., 0., 0.58, "", "", "", "", "", "", 
  "", "", "", "", "", "", "", "", "", "", "", "", "", "", "", "", "", "", "", 
  "", "", 1.402985*^6, 45.194, 22.4, 2.846, 1.752, 22604.873, "", 202.812, 
  7.78, "", "", 24.64, 2.1, 58.74, 0.592}, 
 {"GNQ", "Africa", "Equatorial Guinea", "2020-09-26", 5028., 10., 3.714, 83., 
  0., 0., 3583.787, 7.128, 2.647, 59.16, 0., 0., 0.6, "", "", "", "", "", "", 
  "", "", "", "", "", "", "", "", "", "", "", "", "", "", "", "", "", "", "", 
  "", "", 1.402985*^6, 45.194, 22.4, 2.846, 1.752, 22604.873, "", 202.812, 
  7.78, "", "", 24.64, 2.1, 58.74, 0.592}, 
 {"GNQ", "Africa", "Equatorial Guinea", "2020-09-27", 5028., 0., 3.714, 83., 
  0., 0., 3583.787, 0., 2.647, 59.16, 0., 0., 0.6, "", "", "", "", "", "", 
  "", "", "", "", "", "", "", "", "", "", "", "", "", "", "", "", "", "", "", 
  "", "", 1.402985*^6, 45.194, 22.4, 2.846, 1.752, 22604.873, "", 202.812, 
  7.78, "", "", 24.64, 2.1, 58.74, 0.592}, 
 {"GNQ", "Africa", "Equatorial Guinea", "2020-09-28", 5028., 0., 3.714, 83., 
  0., 0., 3583.787, 0., 2.647, 59.16, 0., 0., 0.6, "", "", "", "", "", "", 
  "", "", "", "", "", "", "", "", "", "", "", "", "", "", "", "", "", "", "", 
  "", "", 1.402985*^6, 45.194, 22.4, 2.846, 1.752, 22604.873, "", 202.812, 
  7.78, "", "", 24.64, 2.1, 58.74, 0.592}, 
 {"GNQ", "Africa", "Equatorial Guinea", "2020-09-29", 5030., 2., 1.714, 83., 
  0., 0., 3585.213, 1.426, 1.222, 59.16, 0., 0., 0.6, "", "", "", "", "", "", 
  "", "", "", "", "", "", "", "", "", "", "", "", "", "", "", "", "", "", "", 
  "", "", 1.402985*^6, 45.194, 22.4, 2.846, 1.752, 22604.873, "", 202.812, 
  7.78, "", "", 24.64, 2.1, 58.74, 0.592}, 
 {"GNQ", "Africa", "Equatorial Guinea", "2020-09-30", 5030., 0., 1.714, 83., 
  0., 0., 3585.213, 0., 1.222, 59.16, 0., 0., 0.61, "", "", "", "", "", "", 
  "", "", "", "", "", "", "", "", "", "", "", "", "", "", "", "", "", "", "", 
  "", "", 1.402985*^6, 45.194, 22.4, 2.846, 1.752, 22604.873, "", 202.812, 
  7.78, "", "", 24.64, 2.1, 58.74, 0.592}, 
 {"GNQ", "Africa", "Equatorial Guinea", "2020-10-01", 5045., 15., 3.857, 83., 
  0., 0., 3595.904, 10.691, 2.749, 59.16, 0., 0., 0.61, "", "", "", "", "", 
  "", "", "", "", "", "", "", "", "", "", "", "", "", "", "", "", "", "", "", 
  "", "", "", 1.402985*^6, 45.194, 22.4, 2.846, 1.752, 22604.873, "", 
  202.812, 7.78, "", "", 24.64, 2.1, 58.74, 0.592}, 
 {"GNQ", "Africa", "Equatorial Guinea", "2020-10-02", 5045., 0., 3.857, 83., 
  0., 0., 3595.904, 0., 2.749, 59.16, 0., 0., 0.61, "", "", "", "", "", "", 
  "", "", "", "", "", "", "", "", "", "", "", "", "", "", "", "", "", "", "", 
  "", "", 1.402985*^6, 45.194, 22.4, 2.846, 1.752, 22604.873, "", 202.812, 
  7.78, "", "", 24.64, 2.1, 58.74, 0.592}, 
 {"GNQ", "Africa", "Equatorial Guinea", "2020-10-03", 5045., 0., 2.429, 83., 
  0., 0., 3595.904, 0., 1.731, 59.16, 0., 0., 0.62, "", "", "", "", "", "", 
  "", "", "", "", "", "", "", "", "", "", "", "", "", "", "", "", "", "", "", 
  "", "", 1.402985*^6, 45.194, 22.4, 2.846, 1.752, 22604.873, "", 202.812, 
  7.78, "", "", 24.64, 2.1, 58.74, 0.592}, 
 {"GNQ", "Africa", "Equatorial Guinea", "2020-10-04", 5045., 0., 2.429, 83., 
  0., 0., 3595.904, 0., 1.731, 59.16, 0., 0., 0.63, "", "", "", "", "", "", 
  "", "", "", "", "", "", "", "", "", "", "", "", "", "", "", "", "", "", "", 
  "", "", 1.402985*^6, 45.194, 22.4, 2.846, 1.752, 22604.873, "", 202.812, 
  7.78, "", "", 24.64, 2.1, 58.74, 0.592}, 
 {"GNQ", "Africa", "Equatorial Guinea", "2020-10-05", 5045., 0., 2.429, 83., 
  0., 0., 3595.904, 0., 1.731, 59.16, 0., 0., 0.64, "", "", "", "", "", "", 
  "", "", "", "", "", "", "", "", "", "", "", "", "", "", "", "", "", "", "", 
  "", "", 1.402985*^6, 45.194, 22.4, 2.846, 1.752, 22604.873, "", 202.812, 
  7.78, "", "", 24.64, 2.1, 58.74, 0.592}, 
 {"GNQ", "Africa", "Equatorial Guinea", "2020-10-06", 5052., 7., 3.143, 83., 
  0., 0., 3600.894, 4.989, 2.24, 59.16, 0., 0., 0.65, "", "", "", "", "", "", 
  "", "", "", "", "", "", "", "", "", "", "", "", "", "", "", "", "", "", "", 
  "", "", 1.402985*^6, 45.194, 22.4, 2.846, 1.752, 22604.873, "", 202.812, 
  7.78, "", "", 24.64, 2.1, 58.74, 0.592}, 
 {"GNQ", "Africa", "Equatorial Guinea", "2020-10-07", 5052., 0., 3.143, 83., 
  0., 0., 3600.894, 0., 2.24, 59.16, 0., 0., 0.66, "", "", "", "", "", "", 
  "", "", "", "", "", "", "", "", "", "", "", "", "", "", "", "", "", "", "", 
  "", "", 1.402985*^6, 45.194, 22.4, 2.846, 1.752, 22604.873, "", 202.812, 
  7.78, "", "", 24.64, 2.1, 58.74, 0.592}, 
 {"GNQ", "Africa", "Equatorial Guinea", "2020-10-08", 5062., 10., 2.429, 83., 
  0., 0., 3608.021, 7.128, 1.731, 59.16, 0., 0., 0.66, "", "", "", "", "", 
  "", "", "", "", "", "", "", "", "", "", "", "", "", "", "", "", "", "", "", 
  "", "", "", 1.402985*^6, 45.194, 22.4, 2.846, 1.752, 22604.873, "", 
  202.812, 7.78, "", "", 24.64, 2.1, 58.74, 0.592}, 
 {"GNQ", "Africa", "Equatorial Guinea", "2020-10-09", 5063., 1., 2.571, 83., 
  0., 0., 3608.734, 0.713, 1.833, 59.16, 0., 0., 0.66, "", "", "", "", "", 
  "", "", "", "", "", "", "", "", "", "", "", "", "", "", "", "", "", "", "", 
  "", "", "", 1.402985*^6, 45.194, 22.4, 2.846, 1.752, 22604.873, "", 
  202.812, 7.78, "", "", 24.64, 2.1, 58.74, 0.592}, 
 {"GNQ", "Africa", "Equatorial Guinea", "2020-10-10", 5063., 0., 2.571, 83., 
  0., 0., 3608.734, 0., 1.833, 59.16, 0., 0., 0.65, "", "", "", "", "", "", 
  "", "", "", "", "", "", "", "", "", "", "", "", "", "", "", "", "", "", "", 
  "", "", 1.402985*^6, 45.194, 22.4, 2.846, 1.752, 22604.873, "", 202.812, 
  7.78, "", "", 24.64, 2.1, 58.74, 0.592}, 
 {"GNQ", "Africa", "Equatorial Guinea", "2020-10-11", 5063., 0., 2.571, 83., 
  0., 0., 3608.734, 0., 1.833, 59.16, 0., 0., 0.64, "", "", "", "", "", "", 
  "", "", "", "", "", "", "", "", "", "", "", "", "", "", "", "", "", "", "", 
  "", "", 1.402985*^6, 45.194, 22.4, 2.846, 1.752, 22604.873, "", 202.812, 
  7.78, "", "", 24.64, 2.1, 58.74, 0.592}, 
 {"GNQ", "Africa", "Equatorial Guinea", "2020-10-12", 5066., 3., 3., 83., 0., 
  0., 3610.873, 2.138, 2.138, 59.16, 0., 0., 0.64, "", "", "", "", "", "", 
  "", "", "", "", "", "", "", "", "", "", "", "", "", "", "", "", "", "", "", 
  "", "", 1.402985*^6, 45.194, 22.4, 2.846, 1.752, 22604.873, "", 202.812, 
  7.78, "", "", 24.64, 2.1, 58.74, 0.592}, 
 {"GNQ", "Africa", "Equatorial Guinea", "2020-10-13", 5066., 0., 2., 83., 0., 
  0., 3610.873, 0., 1.426, 59.16, 0., 0., 0.64, "", "", "", "", "", "", "", 
  "", "", "", "", "", "", "", "", "", "", "", "", "", "", "", "", "", "", "", 
  "", 1.402985*^6, 45.194, 22.4, 2.846, 1.752, 22604.873, "", 202.812, 7.78, 
  "", "", 24.64, 2.1, 58.74, 0.592}, {"GNQ", "Africa", "Equatorial Guinea", 
  "2020-10-14", 5068., 2., 2.286, 83., 0., 0., 3612.298, 1.426, 1.629, 59.16, 
  0., 0., 0.64, "", "", "", "", "", "", "", "", "", "", "", "", "", "", "", 
  "", "", "", "", "", "", "", "", "", "", "", "", 1.402985*^6, 45.194, 22.4, 
  2.846, 1.752, 22604.873, "", 202.812, 7.78, "", "", 24.64, 2.1, 58.74, 
  0.592}, {"GNQ", "Africa", "Equatorial Guinea", "2020-10-15", 5068., 0., 
  0.857, 83., 0., 0., 3612.298, 0., 0.611, 59.16, 0., 0., 0.63, "", "", "", 
  "", "", "", "", "", "", "", "", "", "", "", "", "", "", "", "", "", "", "", 
  "", "", "", "", "", 1.402985*^6, 45.194, 22.4, 2.846, 1.752, 22604.873, "", 
  202.812, 7.78, "", "", 24.64, 2.1, 58.74, 0.592}, 
 {"GNQ", "Africa", "Equatorial Guinea", "2020-10-16", 5068., 0., 0.714, 83., 
  0., 0., 3612.298, 0., 0.509, 59.16, 0., 0., 0.63, "", "", "", "", "", "", 
  "", "", "", "", "", "", "", "", "", "", "", "", "", "", "", "", "", "", "", 
  "", "", 1.402985*^6, 45.194, 22.4, 2.846, 1.752, 22604.873, "", 202.812, 
  7.78, "", "", 24.64, 2.1, 58.74, 0.592}, 
 {"GNQ", "Africa", "Equatorial Guinea", "2020-10-17", 5070., 2., 1., 83., 0., 
  0., 3613.724, 1.426, 0.713, 59.16, 0., 0., 0.64, "", "", "", "", "", "", 
  "", "", "", "", "", "", "", "", "", "", "", "", "", "", "", "", "", "", "", 
  "", "", 1.402985*^6, 45.194, 22.4, 2.846, 1.752, 22604.873, "", 202.812, 
  7.78, "", "", 24.64, 2.1, 58.74, 0.592}, 
 {"GNQ", "Africa", "Equatorial Guinea", "2020-10-18", 5070., 0., 1., 83., 0., 
  0., 3613.724, 0., 0.713, 59.16, 0., 0., 0.64, "", "", "", "", "", "", "", 
  "", "", "", "", "", "", "", "", "", "", "", "", "", "", "", "", "", "", "", 
  "", 1.402985*^6, 45.194, 22.4, 2.846, 1.752, 22604.873, "", 202.812, 7.78, 
  "", "", 24.64, 2.1, 58.74, 0.592}, {"GNQ", "Africa", "Equatorial Guinea", 
  "2020-10-19", 5070., 0., 0.571, 83., 0., 0., 3613.724, 0., 0.407, 59.16, 
  0., 0., 0.64, "", "", "", "", "", "", "", "", "", "", "", "", "", "", "", 
  "", "", "", "", "", "", "", "", "", "", "", "", 1.402985*^6, 45.194, 22.4, 
  2.846, 1.752, 22604.873, "", 202.812, 7.78, "", "", 24.64, 2.1, 58.74, 
  0.592}, {"GNQ", "Africa", "Equatorial Guinea", "2020-10-20", 5074., 4., 
  1.143, 83., 0., 0., 3616.575, 2.851, 0.815, 59.16, 0., 0., 0.64, "", "", 
  "", "", "", "", "", "", "", "", "", "", "", "", "", "", "", "", "", "", "", 
  "", "", "", "", "", "", 1.402985*^6, 45.194, 22.4, 2.846, 1.752, 22604.873, 
  "", 202.812, 7.78, "", "", 24.64, 2.1, 58.74, 0.592}, 
 {"GNQ", "Africa", "Equatorial Guinea", "2020-10-21", 5074., 0., 0.857, 83., 
  0., 0., 3616.575, 0., 0.611, 59.16, 0., 0., 0.63, "", "", "", "", "", "", 
  "", "", "", "", "", "", "", "", "", "", "", "", "", "", "", "", "", "", "", 
  "", "", 1.402985*^6, 45.194, 22.4, 2.846, 1.752, 22604.873, "", 202.812, 
  7.78, "", "", 24.64, 2.1, 58.74, 0.592}, 
 {"GNQ", "Africa", "Equatorial Guinea", "2020-10-22", 5074., 0., 0.857, 83., 
  0., 0., 3616.575, 0., 0.611, 59.16, 0., 0., 0.63, "", "", "", "", "", "", 
  "", "", "", "", "", "", "", "", "", "", "", "", "", "", "", "", "", "", "", 
  "", "", 1.402985*^6, 45.194, 22.4, 2.846, 1.752, 22604.873, "", 202.812, 
  7.78, "", "", 24.64, 2.1, 58.74, 0.592}, 
 {"GNQ", "Africa", "Equatorial Guinea", "2020-10-23", 5074., 0., 0.857, 83., 
  0., 0., 3616.575, 0., 0.611, 59.16, 0., 0., 0.63, "", "", "", "", "", "", 
  "", "", "", "", "", "", "", "", "", "", "", "", "", "", "", "", "", "", "", 
  "", "", 1.402985*^6, 45.194, 22.4, 2.846, 1.752, 22604.873, "", 202.812, 
  7.78, "", "", 24.64, 2.1, 58.74, 0.592}, 
 {"GNQ", "Africa", "Equatorial Guinea", "2020-10-24", 5079., 5., 1.286, 83., 
  0., 0., 3620.138, 3.564, 0.916, 59.16, 0., 0., 0.63, "", "", "", "", "", 
  "", "", "", "", "", "", "", "", "", "", "", "", "", "", "", "", "", "", "", 
  "", "", "", 1.402985*^6, 45.194, 22.4, 2.846, 1.752, 22604.873, "", 
  202.812, 7.78, "", "", 24.64, 2.1, 58.74, 0.592}, 
 {"GNQ", "Africa", "Equatorial Guinea", "2020-10-25", 5079., 0., 1.286, 83., 
  0., 0., 3620.138, 0., 0.916, 59.16, 0., 0., 0.63, "", "", "", "", "", "", 
  "", "", "", "", "", "", "", "", "", "", "", "", "", "", "", "", "", "", "", 
  "", "", 1.402985*^6, 45.194, 22.4, 2.846, 1.752, 22604.873, "", 202.812, 
  7.78, "", "", 24.64, 2.1, 58.74, 0.592}, 
 {"GNQ", "Africa", "Equatorial Guinea", "2020-10-26", 5079., 0., 1.286, 83., 
  0., 0., 3620.138, 0., 0.916, 59.16, 0., 0., 0.63, "", "", "", "", "", "", 
  "", "", "", "", "", "", "", "", "", "", "", "", "", "", "", "", "", "", "", 
  "", "", 1.402985*^6, 45.194, 22.4, 2.846, 1.752, 22604.873, "", 202.812, 
  7.78, "", "", 24.64, 2.1, 58.74, 0.592}, 
 {"GNQ", "Africa", "Equatorial Guinea", "2020-10-27", 5083., 4., 1.286, 83., 
  0., 0., 3622.99, 2.851, 0.916, 59.16, 0., 0., 0.63, "", "", "", "", "", "", 
  "", "", "", "", "", "", "", "", "", "", "", "", "", "", "", "", "", "", "", 
  "", "", 1.402985*^6, 45.194, 22.4, 2.846, 1.752, 22604.873, "", 202.812, 
  7.78, "", "", 24.64, 2.1, 58.74, 0.592}, 
 {"GNQ", "Africa", "Equatorial Guinea", "2020-10-28", 5083., 0., 1.286, 83., 
  0., 0., 3622.99, 0., 0.916, 59.16, 0., 0., 0.63, "", "", "", "", "", "", 
  "", "", "", "", "", "", "", "", "", "", "", "", "", "", "", "", "", "", "", 
  "", "", 1.402985*^6, 45.194, 22.4, 2.846, 1.752, 22604.873, "", 202.812, 
  7.78, "", "", 24.64, 2.1, 58.74, 0.592}, 
 {"GNQ", "Africa", "Equatorial Guinea", "2020-10-29", 5083., 0., 1.286, 83., 
  0., 0., 3622.99, 0., 0.916, 59.16, 0., 0., 0.62, "", "", "", "", "", "", 
  "", "", "", "", "", "", "", "", "", "", "", "", "", "", "", "", "", "", "", 
  "", "", 1.402985*^6, 45.194, 22.4, 2.846, 1.752, 22604.873, "", 202.812, 
  7.78, "", "", 24.64, 2.1, 58.74, 0.592}, 
 {"GNQ", "Africa", "Equatorial Guinea", "2020-10-30", 5083., 0., 1.286, 83., 
  0., 0., 3622.99, 0., 0.916, 59.16, 0., 0., 0.62, "", "", "", "", "", "", 
  "", "", "", "", "", "", "", "", "", "", "", "", "", "", "", "", "", "", "", 
  "", "", 1.402985*^6, 45.194, 22.4, 2.846, 1.752, 22604.873, "", 202.812, 
  7.78, "", "", 24.64, 2.1, 58.74, 0.592}, 
 {"GNQ", "Africa", "Equatorial Guinea", "2020-10-31", 5088., 5., 1.286, 83., 
  0., 0., 3626.553, 3.564, 0.916, 59.16, 0., 0., 0.62, "", "", "", "", "", 
  "", "", "", "", "", "", "", "", "", "", "", "", "", "", "", "", "", "", "", 
  "", "", "", 1.402985*^6, 45.194, 22.4, 2.846, 1.752, 22604.873, "", 
  202.812, 7.78, "", "", 24.64, 2.1, 58.74, 0.592}, 
 {"GNQ", "Africa", "Equatorial Guinea", "2020-11-01", 5088., 0., 1.286, 83., 
  0., 0., 3626.553, 0., 0.916, 59.16, 0., 0., 0.62, "", "", "", "", "", "", 
  "", "", "", "", "", "", "", "", "", "", "", "", "", "", "", "", "", "", "", 
  "", "", 1.402985*^6, 45.194, 22.4, 2.846, 1.752, 22604.873, "", 202.812, 
  7.78, "", "", 24.64, 2.1, 58.74, 0.592}, 
 {"GNQ", "Africa", "Equatorial Guinea", "2020-11-02", 5089., 1., 1.429, 83., 
  0., 0., 3627.266, 0.713, 1.018, 59.16, 0., 0., 0.62, "", "", "", "", "", 
  "", "", "", "", "", "", "", "", "", "", "", "", "", "", "", "", "", "", "", 
  "", "", "", 1.402985*^6, 45.194, 22.4, 2.846, 1.752, 22604.873, "", 
  202.812, 7.78, "", "", 24.64, 2.1, 58.74, 0.592}, 
 {"GNQ", "Africa", "Equatorial Guinea", "2020-11-03", 5089., 0., 0.857, 83., 
  0., 0., 3627.266, 0., 0.611, 59.16, 0., 0., 0.62, "", "", "", "", "", "", 
  "", "", "", "", "", "", "", "", "", "", "", "", "", "", "", "", "", "", "", 
  "", "", 1.402985*^6, 45.194, 22.4, 2.846, 1.752, 22604.873, "", 202.812, 
  7.78, "", "", 24.64, 2.1, 58.74, 0.592}, 
 {"GNQ", "Africa", "Equatorial Guinea", "2020-11-04", 5089., 0., 0.857, 83., 
  0., 0., 3627.266, 0., 0.611, 59.16, 0., 0., 0.63, "", "", "", "", "", "", 
  "", "", "", "", "", "", "", "", "", "", "", "", "", "", "", "", "", "", "", 
  "", "", 1.402985*^6, 45.194, 22.4, 2.846, 1.752, 22604.873, "", 202.812, 
  7.78, "", "", 24.64, 2.1, 58.74, 0.592}, 
 {"GNQ", "Africa", "Equatorial Guinea", "2020-11-05", 5092., 3., 1.286, 85., 
  2., 0.286, 3629.404, 2.138, 0.916, 60.585, 1.426, 0.204, 0.63, "", "", "", 
  "", "", "", "", "", "", "", "", "", "", "", "", "", "", "", "", "", "", "", 
  "", "", "", "", "", 1.402985*^6, 45.194, 22.4, 2.846, 1.752, 22604.873, "", 
  202.812, 7.78, "", "", 24.64, 2.1, 58.74, 0.592}, 
 {"GNQ", "Africa", "Equatorial Guinea", "2020-11-06", 5092., 0., 1.286, 85., 
  0., 0.286, 3629.404, 0., 0.916, 60.585, 0., 0.204, 0.63, "", "", "", "", 
  "", "", "", "", "", "", "", "", "", "", "", "", "", "", "", "", "", "", "", 
  "", "", "", "", 1.402985*^6, 45.194, 22.4, 2.846, 1.752, 22604.873, "", 
  202.812, 7.78, "", "", 24.64, 2.1, 58.74, 0.592}, 
 {"GNQ", "Africa", "Equatorial Guinea", "2020-11-07", 5092., 0., 0.571, 85., 
  0., 0.286, 3629.404, 0., 0.407, 60.585, 0., 0.204, 0.63, "", "", "", "", 
  "", "", "", "", "", "", "", "", "", "", "", "", "", "", "", "", "", "", "", 
  "", "", "", "", 1.402985*^6, 45.194, 22.4, 2.846, 1.752, 22604.873, "", 
  202.812, 7.78, "", "", 24.64, 2.1, 58.74, 0.592}, 
 {"GNQ", "Africa", "Equatorial Guinea", "2020-11-08", 5092., 0., 0.571, 85., 
  0., 0.286, 3629.404, 0., 0.407, 60.585, 0., 0.204, 0.63, "", "", "", "", 
  "", "", "", "", "", "", "", "", "", "", "", "", "", "", "", "", "", "", "", 
  "", "", "", "", 1.402985*^6, 45.194, 22.4, 2.846, 1.752, 22604.873, "", 
  202.812, 7.78, "", "", 24.64, 2.1, 58.74, 0.592}, 
 {"GNQ", "Africa", "Equatorial Guinea", "2020-11-09", 5092., 0., 0.429, 85., 
  0., 0.286, 3629.404, 0., 0.305, 60.585, 0., 0.204, 0.63, "", "", "", "", 
  "", "", "", "", "", "", "", "", "", "", "", "", "", "", "", "", "", "", "", 
  "", "", "", "", 1.402985*^6, 45.194, 22.4, 2.846, 1.752, 22604.873, "", 
  202.812, 7.78, "", "", 24.64, 2.1, 58.74, 0.592}, 
 {"GNQ", "Africa", "Equatorial Guinea", "2020-11-10", 5102., 10., 1.857, 85., 
  0., 0.286, 3636.532, 7.128, 1.324, 60.585, 0., 0.204, 0.64, "", "", "", "", 
  "", "", "", "", "", "", "", "", "", "", "", "", "", "", "", "", "", "", "", 
  "", "", "", "", 1.402985*^6, 45.194, 22.4, 2.846, 1.752, 22604.873, "", 
  202.812, 7.78, "", "", 24.64, 2.1, 58.74, 0.592}, 
 {"GNQ", "Africa", "Equatorial Guinea", "2020-11-11", 5102., 0., 1.857, 85., 
  0., 0.286, 3636.532, 0., 1.324, 60.585, 0., 0.204, 0.64, "", "", "", "", 
  "", "", "", "", "", "", "", "", "", "", "", "", "", "", "", "", "", "", "", 
  "", "", "", "", 1.402985*^6, 45.194, 22.4, 2.846, 1.752, 22604.873, "", 
  202.812, 7.78, "", "", 24.64, 2.1, 58.74, 0.592}, 
 {"GNQ", "Africa", "Equatorial Guinea", "2020-11-12", 5104., 2., 1.714, 85., 
  0., 0., 3637.958, 1.426, 1.222, 60.585, 0., 0., 0.65, "", "", "", "", "", 
  "", "", "", "", "", "", "", "", "", "", "", "", "", "", "", "", "", "", "", 
  "", "", "", 1.402985*^6, 45.194, 22.4, 2.846, 1.752, 22604.873, "", 
  202.812, 7.78, "", "", 24.64, 2.1, 58.74, 0.592}, 
 {"GNQ", "Africa", "Equatorial Guinea", "2020-11-13", 5104., 0., 1.714, 85., 
  0., 0., 3637.958, 0., 1.222, 60.585, 0., 0., 0.65, "", "", "", "", "", "", 
  "", "", "", "", "", "", "", "", "", "", "", "", "", "", "", "", "", "", "", 
  "", "", 1.402985*^6, 45.194, 22.4, 2.846, 1.752, 22604.873, "", 202.812, 
  7.78, "", "", 24.64, 2.1, 58.74, 0.592}, 
 {"GNQ", "Africa", "Equatorial Guinea", "2020-11-14", 5104., 0., 1.714, 85., 
  0., 0., 3637.958, 0., 1.222, 60.585, 0., 0., 0.66, "", "", "", "", "", "", 
  "", "", "", "", "", "", "", "", "", "", "", "", "", "", "", "", "", "", "", 
  "", "", 1.402985*^6, 45.194, 22.4, 2.846, 1.752, 22604.873, "", 202.812, 
  7.78, "", "", 24.64, 2.1, 58.74, 0.592}, 
 {"GNQ", "Africa", "Equatorial Guinea", "2020-11-15", 5104., 0., 1.714, 85., 
  0., 0., 3637.958, 0., 1.222, 60.585, 0., 0., 0.67, "", "", "", "", "", "", 
  "", "", "", "", "", "", "", "", "", "", "", "", "", "", "", "", "", "", "", 
  "", "", 1.402985*^6, 45.194, 22.4, 2.846, 1.752, 22604.873, "", 202.812, 
  7.78, "", "", 24.64, 2.1, 58.74, 0.592}, 
 {"GNQ", "Africa", "Equatorial Guinea", "2020-11-16", 5104., 0., 1.714, 85., 
  0., 0., 3637.958, 0., 1.222, 60.585, 0., 0., 0.68, "", "", "", "", "", "", 
  "", "", "", "", "", "", "", "", "", "", "", "", "", "", "", "", "", "", "", 
  "", "", 1.402985*^6, 45.194, 22.4, 2.846, 1.752, 22604.873, "", 202.812, 
  7.78, "", "", 24.64, 2.1, 58.74, 0.592}, 
 {"GNQ", "Africa", "Equatorial Guinea", "2020-11-17", 5121., 17., 2.714, 85., 
  0., 0., 3650.075, 12.117, 1.935, 60.585, 0., 0., 0.69, "", "", "", "", "", 
  "", "", "", "", "", "", "", "", "", "", "", "", "", "", "", "", "", "", "", 
  "", "", "", 1.402985*^6, 45.194, 22.4, 2.846, 1.752, 22604.873, "", 
  202.812, 7.78, "", "", 24.64, 2.1, 58.74, 0.592}, 
 {"GNQ", "Africa", "Equatorial Guinea", "2020-11-18", 5121., 0., 2.714, 85., 
  0., 0., 3650.075, 0., 1.935, 60.585, 0., 0., 0.71, "", "", "", "", "", "", 
  "", "", "", "", "", "", "", "", "", "", "", "", "", "", "", "", "", "", "", 
  "", "", 1.402985*^6, 45.194, 22.4, 2.846, 1.752, 22604.873, "", 202.812, 
  7.78, "", "", 24.64, 2.1, 58.74, 0.592}, 
 {"GNQ", "Africa", "Equatorial Guinea", "2020-11-19", 5121., 0., 2.429, 85., 
  0., 0., 3650.075, 0., 1.731, 60.585, 0., 0., 0.72, "", "", "", "", "", "", 
  "", "", "", "", "", "", "", "", "", "", "", "", "", "", "", "", "", "", "", 
  "", "", 1.402985*^6, 45.194, 22.4, 2.846, 1.752, 22604.873, "", 202.812, 
  7.78, "", "", 24.64, 2.1, 58.74, 0.592}, 
 {"GNQ", "Africa", "Equatorial Guinea", "2020-11-20", 5121., 0., 2.429, 85., 
  0., 0., 3650.075, 0., 1.731, 60.585, 0., 0., 0.74, "", "", "", "", "", "", 
  "", "", "", "", "", "", "", "", "", "", "", "", "", "", "", "", "", "", "", 
  "", "", 1.402985*^6, 45.194, 22.4, 2.846, 1.752, 22604.873, "", 202.812, 
  7.78, "", "", 24.64, 2.1, 58.74, 0.592}, 
 {"GNQ", "Africa", "Equatorial Guinea", "2020-11-21", 5130., 9., 3.714, 85., 
  0., 0., 3656.49, 6.415, 2.647, 60.585, 0., 0., 0.76, "", "", "", "", "", 
  "", "", "", "", "", "", "", "", "", "", "", "", "", "", "", "", "", "", "", 
  "", "", "", 1.402985*^6, 45.194, 22.4, 2.846, 1.752, 22604.873, "", 
  202.812, 7.78, "", "", 24.64, 2.1, 58.74, 0.592}, 
 {"GNQ", "Africa", "Equatorial Guinea", "2020-11-22", 5130., 0., 3.714, 85., 
  0., 0., 3656.49, 0., 2.647, 60.585, 0., 0., 0.77, "", "", "", "", "", "", 
  "", "", "", "", "", "", "", "", "", "", "", "", "", "", "", "", "", "", "", 
  "", "", 1.402985*^6, 45.194, 22.4, 2.846, 1.752, 22604.873, "", 202.812, 
  7.78, "", "", 24.64, 2.1, 58.74, 0.592}, 
 {"GNQ", "Africa", "Equatorial Guinea", "2020-11-23", 5137., 7., 4.714, 85., 
  0., 0., 3661.479, 4.989, 3.36, 60.585, 0., 0., 0.78, "", "", "", "", "", 
  "", "", "", "", "", "", "", "", "", "", "", "", "", "", "", "", "", "", "", 
  "", "", "", 1.402985*^6, 45.194, 22.4, 2.846, 1.752, 22604.873, "", 
  202.812, 7.78, "", "", 24.64, 2.1, 58.74, 0.592}, 
 {"GNQ", "Africa", "Equatorial Guinea", "2020-11-24", 5137., 0., 2.286, 85., 
  0., 0., 3661.479, 0., 1.629, 60.585, 0., 0., 0.78, "", "", "", "", "", "", 
  "", "", "", "", "", "", "", "", "", "", "", "", "", "", "", "", "", "", "", 
  "", "", 1.402985*^6, 45.194, 22.4, 2.846, 1.752, 22604.873, "", 202.812, 
  7.78, "", "", 24.64, 2.1, 58.74, 0.592}, 
 {"GNQ", "Africa", "Equatorial Guinea", "2020-11-25", 5137., 0., 2.286, 85., 
  0., 0., 3661.479, 0., 1.629, 60.585, 0., 0., 0.78, "", "", "", "", "", "", 
  "", "", "", "", "", "", "", "", "", "", "", "", "", "", "", "", "", "", "", 
  "", "", 1.402985*^6, 45.194, 22.4, 2.846, 1.752, 22604.873, "", 202.812, 
  7.78, "", "", 24.64, 2.1, 58.74, 0.592}, 
 {"GNQ", "Africa", "Equatorial Guinea", "2020-11-26", 5146., 9., 3.571, 85., 
  0., 0., 3667.894, 6.415, 2.546, 60.585, 0., 0., 0.79, "", "", "", "", "", 
  "", "", "", "", "", "", "", "", "", "", "", "", "", "", "", "", "", "", "", 
  "", "", "", 1.402985*^6, 45.194, 22.4, 2.846, 1.752, 22604.873, "", 
  202.812, 7.78, "", "", 24.64, 2.1, 58.74, 0.592}, 
 {"GNQ", "Africa", "Equatorial Guinea", "2020-11-27", 5146., 0., 3.571, 85., 
  0., 0., 3667.894, 0., 2.546, 60.585, 0., 0., 0.79, "", "", "", "", "", "", 
  "", "", "", "", "", "", "", "", "", "", "", "", "", "", "", "", "", "", "", 
  "", "", 1.402985*^6, 45.194, 22.4, 2.846, 1.752, 22604.873, "", 202.812, 
  7.78, "", "", 24.64, 2.1, 58.74, 0.592}, 
 {"GNQ", "Africa", "Equatorial Guinea", "2020-11-28", 5153., 7., 3.286, 85., 
  0., 0., 3672.883, 4.989, 2.342, 60.585, 0., 0., 0.79, "", "", "", "", "", 
  "", "", "", "", "", "", "", "", "", "", "", "", "", "", "", "", "", "", "", 
  "", "", "", 1.402985*^6, 45.194, 22.4, 2.846, 1.752, 22604.873, "", 
  202.812, 7.78, "", "", 24.64, 2.1, 58.74, 0.592}, 
 {"GNQ", "Africa", "Equatorial Guinea", "2020-11-29", 5153., 0., 3.286, 85., 
  0., 0., 3672.883, 0., 2.342, 60.585, 0., 0., 0.78, "", "", "", "", "", "", 
  "", "", "", "", "", "", "", "", "", "", "", "", "", "", "", "", "", "", "", 
  "", "", 1.402985*^6, 45.194, 22.4, 2.846, 1.752, 22604.873, "", 202.812, 
  7.78, "", "", 24.64, 2.1, 58.74, 0.592}, 
 {"GNQ", "Africa", "Equatorial Guinea", "2020-11-30", 5153., 0., 2.286, 85., 
  0., 0., 3672.883, 0., 1.629, 60.585, 0., 0., 0.78, "", "", "", "", "", "", 
  "", "", "", "", "", "", "", "", "", "", "", "", "", "", "", "", "", "", "", 
  "", "", 1.402985*^6, 45.194, 22.4, 2.846, 1.752, 22604.873, "", 202.812, 
  7.78, "", "", 24.64, 2.1, 58.74, 0.592}, 
 {"GNQ", "Africa", "Equatorial Guinea", "2020-12-01", 5156., 3., 2.714, 85., 
  0., 0., 3675.021, 2.138, 1.935, 60.585, 0., 0., 0.78, "", "", "", "", "", 
  "", "", "", "", "", "", "", "", "", "", "", "", "", "", "", "", "", "", "", 
  "", "", "", 1.402985*^6, 45.194, 22.4, 2.846, 1.752, 22604.873, "", 
  202.812, 7.78, "", "", 24.64, 2.1, 58.74, 0.592}, 
 {"GNQ", "Africa", "Equatorial Guinea", "2020-12-02", 5156., 0., 2.714, 85., 
  0., 0., 3675.021, 0., 1.935, 60.585, 0., 0., 0.77, "", "", "", "", "", "", 
  "", "", "", "", "", "", "", "", "", "", "", "", "", "", "", "", "", "", "", 
  "", "", 1.402985*^6, 45.194, 22.4, 2.846, 1.752, 22604.873, "", 202.812, 
  7.78, "", "", 24.64, 2.1, 58.74, 0.592}, 
 {"GNQ", "Africa", "Equatorial Guinea", "2020-12-03", 5159., 3., 1.857, 85., 
  0., 0., 3677.16, 2.138, 1.324, 60.585, 0., 0., 0.77, "", "", "", "", "", 
  "", "", "", "", "", "", "", "", "", "", "", "", "", "", "", "", "", "", "", 
  "", "", "", 1.402985*^6, 45.194, 22.4, 2.846, 1.752, 22604.873, "", 
  202.812, 7.78, "", "", 24.64, 2.1, 58.74, 0.592}, 
 {"GNQ", "Africa", "Equatorial Guinea", "2020-12-04", 5159., 0., 1.857, 85., 
  0., 0., 3677.16, 0., 1.324, 60.585, 0., 0., 0.77, "", "", "", "", "", "", 
  "", "", "", "", "", "", "", "", "", "", "", "", "", "", "", "", "", "", "", 
  "", "", 1.402985*^6, 45.194, 22.4, 2.846, 1.752, 22604.873, "", 202.812, 
  7.78, "", "", 24.64, 2.1, 58.74, 0.592}, 
 {"GNQ", "Africa", "Equatorial Guinea", "2020-12-05", 5159., 0., 0.857, 85., 
  0., 0., 3677.16, 0., 0.611, 60.585, 0., 0., 0.78, "", "", "", "", "", "", 
  "", "", "", "", "", "", "", "", "", "", "", "", "", "", "", "", "", "", "", 
  "", "", 1.402985*^6, 45.194, 22.4, 2.846, 1.752, 22604.873, "", 202.812, 
  7.78, "", "", 24.64, 2.1, 58.74, 0.592}, 
 {"GNQ", "Africa", "Equatorial Guinea", "2020-12-06", 5159., 0., 0.857, 85., 
  0., 0., 3677.16, 0., 0.611, 60.585, 0., 0., 0.78, "", "", "", "", "", "", 
  "", "", "", "", "", "", "", "", "", "", "", "", "", "", "", "", "", "", "", 
  "", "", 1.402985*^6, 45.194, 22.4, 2.846, 1.752, 22604.873, "", 202.812, 
  7.78, "", "", 24.64, 2.1, 58.74, 0.592}, 
 {"GNQ", "Africa", "Equatorial Guinea", "2020-12-07", 5166., 7., 1.857, 85., 
  0., 0., 3682.149, 4.989, 1.324, 60.585, 0., 0., 0.79, "", "", "", "", "", 
  "", "", "", "", "", "", "", "", "", "", "", "", "", "", "", "", "", "", "", 
  "", "", "", 1.402985*^6, 45.194, 22.4, 2.846, 1.752, 22604.873, "", 
  202.812, 7.78, "", "", 24.64, 2.1, 58.74, 0.592}, 
 {"GNQ", "Africa", "Equatorial Guinea", "2020-12-08", 5166., 0., 1.429, 85., 
  0., 0., 3682.149, 0., 1.018, 60.585, 0., 0., 0.78, "", "", "", "", "", "", 
  "", "", "", "", "", "", "", "", "", "", "", "", "", "", "", "", "", "", "", 
  "", "", 1.402985*^6, 45.194, 22.4, 2.846, 1.752, 22604.873, "", 202.812, 
  7.78, "", "", 24.64, 2.1, 58.74, 0.592}, 
 {"GNQ", "Africa", "Equatorial Guinea", "2020-12-09", 5183., 17., 3.857, 85., 
  0., 0., 3694.266, 12.117, 2.749, 60.585, 0., 0., 0.78, "", "", "", "", "", 
  "", "", "", "", "", "", "", "", "", "", "", "", "", "", "", "", "", "", "", 
  "", "", "", 1.402985*^6, 45.194, 22.4, 2.846, 1.752, 22604.873, "", 
  202.812, 7.78, "", "", 24.64, 2.1, 58.74, 0.592}, 
 {"GNQ", "Africa", "Equatorial Guinea", "2020-12-10", 5183., 0., 3.429, 85., 
  0., 0., 3694.266, 0., 2.444, 60.585, 0., 0., 0.77, "", "", "", "", "", "", 
  "", "", "", "", "", "", "", "", "", "", "", "", "", "", "", "", "", "", "", 
  "", "", 1.402985*^6, 45.194, 22.4, 2.846, 1.752, 22604.873, "", 202.812, 
  7.78, "", "", 24.64, 2.1, 58.74, 0.592}, 
 {"GNQ", "Africa", "Equatorial Guinea", "2020-12-11", 5183., 0., 3.429, 85., 
  0., 0., 3694.266, 0., 2.444, 60.585, 0., 0., 0.77, "", "", "", "", "", "", 
  "", "", "", "", "", "", "", "", "", "", "", "", "", "", "", "", "", "", "", 
  "", "", 1.402985*^6, 45.194, 22.4, 2.846, 1.752, 22604.873, "", 202.812, 
  7.78, "", "", 24.64, 2.1, 58.74, 0.592}, 
 {"GNQ", "Africa", "Equatorial Guinea", "2020-12-12", 5185., 2., 3.714, 85., 
  0., 0., 3695.692, 1.426, 2.647, 60.585, 0., 0., 0.78, "", "", "", "", "", 
  "", "", "", "", "", "", "", "", "", "", "", "", "", "", "", "", "", "", "", 
  "", "", "", 1.402985*^6, 45.194, 22.4, 2.846, 1.752, 22604.873, "", 
  202.812, 7.78, "", "", 24.64, 2.1, 58.74, 0.592}, 
 {"GNQ", "Africa", "Equatorial Guinea", "2020-12-13", 5185., 0., 3.714, 85., 
  0., 0., 3695.692, 0., 2.647, 60.585, 0., 0., 0.78, "", "", "", "", "", "", 
  "", "", "", "", "", "", "", "", "", "", "", "", "", "", "", "", "", "", "", 
  "", "", 1.402985*^6, 45.194, 22.4, 2.846, 1.752, 22604.873, "", 202.812, 
  7.78, "", "", 24.64, 2.1, 58.74, 0.592}, 
 {"GNQ", "Africa", "Equatorial Guinea", "2020-12-14", 5185., 0., 2.714, 85., 
  0., 0., 3695.692, 0., 1.935, 60.585, 0., 0., 0.78, "", "", "", "", "", "", 
  "", "", "", "", "", "", "", "", "", "", "", "", "", "", "", "", "", "", "", 
  "", "", 1.402985*^6, 45.194, 22.4, 2.846, 1.752, 22604.873, "", 202.812, 
  7.78, "", "", 24.64, 2.1, 58.74, 0.592}, 
 {"GNQ", "Africa", "Equatorial Guinea", "2020-12-15", 5195., 10., 4.143, 85., 
  0., 0., 3702.819, 7.128, 2.953, 60.585, 0., 0., 0.79, "", "", "", "", "", 
  "", "", "", "", "", "", "", "", "", "", "", "", "", "", "", "", "", "", "", 
  "", "", "", 1.402985*^6, 45.194, 22.4, 2.846, 1.752, 22604.873, "", 
  202.812, 7.78, "", "", 24.64, 2.1, 58.74, 0.592}, 
 {"GNQ", "Africa", "Equatorial Guinea", "2020-12-16", 5195., 0., 1.714, 85., 
  0., 0., 3702.819, 0., 1.222, 60.585, 0., 0., 0.78, "", "", "", "", "", "", 
  "", "", "", "", "", "", "", "", "", "", "", "", "", "", "", "", "", "", "", 
  "", "", 1.402985*^6, 45.194, 22.4, 2.846, 1.752, 22604.873, "", 202.812, 
  7.78, "", "", 24.64, 2.1, 58.74, 0.592}, 
 {"GNQ", "Africa", "Equatorial Guinea", "2020-12-17", 5214., 19., 4.429, 85., 
  0., 0., 3716.362, 13.543, 3.157, 60.585, 0., 0., 0.78, "", "", "", "", "", 
  "", "", "", "", "", "", "", "", "", "", "", "", "", "", "", "", "", "", "", 
  "", "", "", 1.402985*^6, 45.194, 22.4, 2.846, 1.752, 22604.873, "", 
  202.812, 7.78, "", "", 24.64, 2.1, 58.74, 0.592}, 
 {"GNQ", "Africa", "Equatorial Guinea", "2020-12-18", 5214., 0., 4.429, 85., 
  0., 0., 3716.362, 0., 3.157, 60.585, 0., 0., 0.78, "", "", "", "", "", "", 
  "", "", "", "", "", "", "", "", "", "", "", "", "", "", "", "", "", "", "", 
  "", "", 1.402985*^6, 45.194, 22.4, 2.846, 1.752, 22604.873, "", 202.812, 
  7.78, "", "", 24.64, 2.1, 58.74, 0.592}, 
 {"GNQ", "Africa", "Equatorial Guinea", "2020-12-19", 5214., 0., 4.143, 85., 
  0., 0., 3716.362, 0., 2.953, 60.585, 0., 0., 0.77, "", "", "", "", "", "", 
  "", "", "", "", "", "", "", "", "", "", "", "", "", "", "", "", "", "", "", 
  "", "", 1.402985*^6, 45.194, 22.4, 2.846, 1.752, 22604.873, "", 202.812, 
  7.78, "", "", 24.64, 2.1, 58.74, 0.592}, 
 {"GNQ", "Africa", "Equatorial Guinea", "2020-12-20", 5214., 0., 4.143, 85., 
  0., 0., 3716.362, 0., 2.953, 60.585, 0., 0., 0.78, "", "", "", "", "", "", 
  "", "", "", "", "", "", "", "", "", "", "", "", "", "", "", "", "", "", "", 
  "", "", 1.402985*^6, 45.194, 22.4, 2.846, 1.752, 22604.873, "", 202.812, 
  7.78, "", "", 24.64, 2.1, 58.74, 0.592}, 
 {"GNQ", "Africa", "Equatorial Guinea", "2020-12-21", 5231., 17., 6.571, 85., 
  0., 0., 3728.479, 12.117, 4.684, 60.585, 0., 0., 0.78, "", "", "", "", "", 
  "", "", "", "", "", "", "", "", "", "", "", "", "", "", "", "", "", "", "", 
  "", "", "", 1.402985*^6, 45.194, 22.4, 2.846, 1.752, 22604.873, "", 
  202.812, 7.78, "", "", 24.64, 2.1, 58.74, 0.592}, 
 {"GNQ", "Africa", "Equatorial Guinea", "2020-12-22", 5231., 0., 5.143, 85., 
  0., 0., 3728.479, 0., 3.666, 60.585, 0., 0., 0.78, "", "", "", "", "", "", 
  "", "", "", "", "", "", "", "", "", "", "", "", "", "", "", "", "", "", "", 
  "", "", 1.402985*^6, 45.194, 22.4, 2.846, 1.752, 22604.873, "", 202.812, 
  7.78, "", "", 24.64, 2.1, 58.74, 0.592}, 
 {"GNQ", "Africa", "Equatorial Guinea", "2020-12-23", 5236., 5., 5.857, 85., 
  0., 0., 3732.043, 3.564, 4.175, 60.585, 0., 0., 0.79, "", "", "", "", "", 
  "", "", "", "", "", "", "", "", "", "", "", "", "", "", "", "", "", "", "", 
  "", "", "", 1.402985*^6, 45.194, 22.4, 2.846, 1.752, 22604.873, "", 
  202.812, 7.78, "", "", 24.64, 2.1, 58.74, 0.592}, 
 {"GNQ", "Africa", "Equatorial Guinea", "2020-12-24", 5236., 0., 3.143, 85., 
  0., 0., 3732.043, 0., 2.24, 60.585, 0., 0., 0.79, "", "", "", "", "", "", 
  "", "", "", "", "", "", "", "", "", "", "", "", "", "", "", "", "", "", "", 
  "", "", 1.402985*^6, 45.194, 22.4, 2.846, 1.752, 22604.873, "", 202.812, 
  7.78, "", "", 24.64, 2.1, 58.74, 0.592}, 
 {"GNQ", "Africa", "Equatorial Guinea", "2020-12-25", 5236., 0., 3.143, 85., 
  0., 0., 3732.043, 0., 2.24, 60.585, 0., 0., 0.8, "", "", "", "", "", "", 
  "", "", "", "", "", "", "", "", "", "", "", "", "", "", "", "", "", "", "", 
  "", "", 1.402985*^6, 45.194, 22.4, 2.846, 1.752, 22604.873, "", 202.812, 
  7.78, "", "", 24.64, 2.1, 58.74, 0.592}, 
 {"GNQ", "Africa", "Equatorial Guinea", "2020-12-26", 5236., 0., 3.143, 85., 
  0., 0., 3732.043, 0., 2.24, 60.585, 0., 0., 0.81, "", "", "", "", "", "", 
  "", "", "", "", "", "", "", "", "", "", "", "", "", "", "", "", "", "", "", 
  "", "", 1.402985*^6, 45.194, 22.4, 2.846, 1.752, 22604.873, "", 202.812, 
  7.78, "", "", 24.64, 2.1, 58.74, 0.592}, 
 {"GNQ", "Africa", "Equatorial Guinea", "2020-12-27", 5248., 12., 4.857, 86., 
  1., 0.143, 3740.596, 8.553, 3.462, 61.298, 0.713, 0.102, 0.82, "", "", "", 
  "", "", "", "", "", "", "", "", "", "", "", "", "", "", "", "", "", "", "", 
  "", "", "", "", "", 1.402985*^6, 45.194, 22.4, 2.846, 1.752, 22604.873, "", 
  202.812, 7.78, "", "", 24.64, 2.1, 58.74, 0.592}, 
 {"GNQ", "Africa", "Equatorial Guinea", "2020-12-28", 5248., 0., 2.429, 86., 
  0., 0.143, 3740.596, 0., 1.731, 61.298, 0., 0.102, 0.82, "", "", "", "", 
  "", "", "", "", "", "", "", "", "", "", "", "", "", "", "", "", "", "", "", 
  "", "", "", "", 1.402985*^6, 45.194, 22.4, 2.846, 1.752, 22604.873, "", 
  202.812, 7.78, "", "", 24.64, 2.1, 58.74, 0.592}, 
 {"GNQ", "Africa", "Equatorial Guinea", "2020-12-29", 5248., 0., 2.429, 86., 
  0., 0.143, 3740.596, 0., 1.731, 61.298, 0., 0.102, 0.82, "", "", "", "", 
  "", "", "", "", "", "", "", "", "", "", "", "", "", "", "", "", "", "", "", 
  "", "", "", "", 1.402985*^6, 45.194, 22.4, 2.846, 1.752, 22604.873, "", 
  202.812, 7.78, "", "", 24.64, 2.1, 58.74, 0.592}, 
 {"GNQ", "Africa", "Equatorial Guinea", "2020-12-30", 5264., 16., 4., 86., 
  0., 0.143, 3752., 11.404, 2.851, 61.298, 0., 0.102, 0.83, "", "", "", "", 
  "", "", "", "", "", "", "", "", "", "", "", "", "", "", "", "", "", "", "", 
  "", "", "", "", 1.402985*^6, 45.194, 22.4, 2.846, 1.752, 22604.873, "", 
  202.812, 7.78, "", "", 24.64, 2.1, 58.74, 0.592}, 
 {"GNQ", "Africa", "Equatorial Guinea", "2020-12-31", 5277., 13., 5.857, 86., 
  0., 0.143, 3761.266, 9.266, 4.175, 61.298, 0., 0.102, 0.84, "", "", "", "", 
  "", "", "", "", "", "", "", "", "", "", "", "", "", "", "", "", "", "", "", 
  "", "", "", "", 1.402985*^6, 45.194, 22.4, 2.846, 1.752, 22604.873, "", 
  202.812, 7.78, "", "", 24.64, 2.1, 58.74, 0.592}, 
 {"GNQ", "Africa", "Equatorial Guinea", "2021-01-01", 5277., 0., 5.857, 86., 
  0., 0.143, 3761.266, 0., 4.175, 61.298, 0., 0.102, 0.84, "", "", "", "", 
  "", "", "", "", "", "", "", "", "", "", "", "", "", "", "", "", "", "", "", 
  "", "", "", "", 1.402985*^6, 45.194, 22.4, 2.846, 1.752, 22604.873, "", 
  202.812, 7.78, "", "", 24.64, 2.1, 58.74, 0.592}, 
 {"GNQ", "Africa", "Equatorial Guinea", "2021-01-02", 5277., 0., 5.857, 86., 
  0., 0.143, 3761.266, 0., 4.175, 61.298, 0., 0.102, 0.84, "", "", "", "", 
  "", "", "", "", "", "", "", "", "", "", "", "", "", "", "", "", "", "", "", 
  "", "", "", "", 1.402985*^6, 45.194, 22.4, 2.846, 1.752, 22604.873, "", 
  202.812, 7.78, "", "", 24.64, 2.1, 58.74, 0.592}, 
 {"GNQ", "Africa", "Equatorial Guinea", "2021-01-03", 5277., 0., 4.143, 86., 
  0., 0., 3761.266, 0., 2.953, 61.298, 0., 0., 0.84, "", "", "", "", "", "", 
  "", "", "", "", "", "", "", "", "", "", "", "", "", "", "", "", "", "", "", 
  "", "", 1.402985*^6, 45.194, 22.4, 2.846, 1.752, 22604.873, "", 202.812, 
  7.78, "", "", 24.64, 2.1, 58.74, 0.592}, 
 {"GNQ", "Africa", "Equatorial Guinea", "2021-01-04", 5279., 2., 4.429, 86., 
  0., 0., 3762.692, 1.426, 3.157, 61.298, 0., 0., 0.85, "", "", "", "", "", 
  "", "", "", "", "", "", "", "", "", "", "", "", "", "", "", "", "", "", "", 
  "", "", "", 1.402985*^6, 45.194, 22.4, 2.846, 1.752, 22604.873, "", 
  202.812, 7.78, "", "", 24.64, 2.1, 58.74, 0.592}, 
 {"GNQ", "Africa", "Equatorial Guinea", "2021-01-05", 5279., 0., 4.429, 86., 
  0., 0., 3762.692, 0., 3.157, 61.298, 0., 0., 0.86, "", "", "", "", "", "", 
  "", "", "", "", "", "", "", "", "", "", "", "", "", "", "", "", "", "", "", 
  "", "", 1.402985*^6, 45.194, 22.4, 2.846, 1.752, 22604.873, "", 202.812, 
  7.78, "", "", 24.64, 2.1, 58.74, 0.592}, 
 {"GNQ", "Africa", "Equatorial Guinea", "2021-01-06", 5286., 7., 3.143, 86., 
  0., 0., 3767.681, 4.989, 2.24, 61.298, 0., 0., 0.87, "", "", "", "", "", 
  "", "", "", "", "", "", "", "", "", "", "", "", "", "", "", "", "", "", "", 
  "", "", "", 1.402985*^6, 45.194, 22.4, 2.846, 1.752, 22604.873, "", 
  202.812, 7.78, "", "", 24.64, 2.1, 58.74, 0.592}, 
 {"GNQ", "Africa", "Equatorial Guinea", "2021-01-07", 5286., 0., 1.286, 86., 
  0., 0., 3767.681, 0., 0.916, 61.298, 0., 0., 0.88, "", "", "", "", "", "", 
  "", "", "", "", "", "", "", "", "", "", "", "", "", "", "", "", "", "", "", 
  "", "", 1.402985*^6, 45.194, 22.4, 2.846, 1.752, 22604.873, "", 202.812, 
  7.78, "", "", 24.64, 2.1, 58.74, 0.592}, 
 {"GNQ", "Africa", "Equatorial Guinea", "2021-01-08", 5289., 3., 1.714, 86., 
  0., 0., 3769.819, 2.138, 1.222, 61.298, 0., 0., 0.89, "", "", "", "", "", 
  "", "", "", "", "", "", "", "", "", "", "", "", "", "", "", "", "", "", "", 
  "", "", "", 1.402985*^6, 45.194, 22.4, 2.846, 1.752, 22604.873, "", 
  202.812, 7.78, "", "", 24.64, 2.1, 58.74, 0.592}, 
 {"GNQ", "Africa", "Equatorial Guinea", "2021-01-09", 5289., 0., 1.714, 86., 
  0., 0., 3769.819, 0., 1.222, 61.298, 0., 0., 0.9, "", "", "", "", "", "", 
  "", "", "", "", "", "", "", "", "", "", "", "", "", "", "", "", "", "", "", 
  "", "", 1.402985*^6, 45.194, 22.4, 2.846, 1.752, 22604.873, "", 202.812, 
  7.78, "", "", 24.64, 2.1, 58.74, 0.592}, 
 {"GNQ", "Africa", "Equatorial Guinea", "2021-01-10", 5289., 0., 1.714, 86., 
  0., 0., 3769.819, 0., 1.222, 61.298, 0., 0., 0.92, "", "", "", "", "", "", 
  "", "", "", "", "", "", "", "", "", "", "", "", "", "", "", "", "", "", "", 
  "", "", 1.402985*^6, 45.194, 22.4, 2.846, 1.752, 22604.873, "", 202.812, 
  7.78, "", "", 24.64, 2.1, 58.74, 0.592}, 
 {"GNQ", "Africa", "Equatorial Guinea", "2021-01-11", 5296., 7., 2.429, 86., 
  0., 0., 3774.809, 4.989, 1.731, 61.298, 0., 0., 0.93, "", "", "", "", "", 
  "", "", "", "", "", "", "", "", "", "", "", "", "", "", "", "", "", "", "", 
  "", "", "", 1.402985*^6, 45.194, 22.4, 2.846, 1.752, 22604.873, "", 
  202.812, 7.78, "", "", 24.64, 2.1, 58.74, 0.592}, 
 {"GNQ", "Africa", "Equatorial Guinea", "2021-01-12", 5296., 0., 2.429, 86., 
  0., 0., 3774.809, 0., 1.731, 61.298, 0., 0., 0.94, "", "", "", "", "", "", 
  "", "", "", "", "", "", "", "", "", "", "", "", "", "", "", "", "", "", "", 
  "", "", 1.402985*^6, 45.194, 22.4, 2.846, 1.752, 22604.873, "", 202.812, 
  7.78, "", "", 24.64, 2.1, 58.74, 0.592}, 
 {"GNQ", "Africa", "Equatorial Guinea", "2021-01-13", 5316., 20., 4.286, 86., 
  0., 0., 3789.064, 14.255, 3.055, 61.298, 0., 0., 0.95, "", "", "", "", "", 
  "", "", "", "", "", "", "", "", "", "", "", "", "", "", "", "", "", "", "", 
  "", "", "", 1.402985*^6, 45.194, 22.4, 2.846, 1.752, 22604.873, "", 
  202.812, 7.78, "", "", 24.64, 2.1, 58.74, 0.592}, 
 {"GNQ", "Africa", "Equatorial Guinea", "2021-01-14", 5316., 0., 4.286, 86., 
  0., 0., 3789.064, 0., 3.055, 61.298, 0., 0., 0.97, "", "", "", "", "", "", 
  "", "", "", "", "", "", "", "", "", "", "", "", "", "", "", "", "", "", "", 
  "", "", 1.402985*^6, 45.194, 22.4, 2.846, 1.752, 22604.873, "", 202.812, 
  7.78, "", "", 24.64, 2.1, 58.74, 0.592}, 
 {"GNQ", "Africa", "Equatorial Guinea", "2021-01-15", 5316., 0., 3.857, 86., 
  0., 0., 3789.064, 0., 2.749, 61.298, 0., 0., 0.98, "", "", "", "", "", "", 
  "", "", "", "", "", "", "", "", "", "", "", "", "", "", "", "", "", "", "", 
  "", "", 1.402985*^6, 45.194, 22.4, 2.846, 1.752, 22604.873, "", 202.812, 
  7.78, "", "", 24.64, 2.1, 58.74, 0.592}, 
 {"GNQ", "Africa", "Equatorial Guinea", "2021-01-16", 5356., 40., 9.571, 86., 
  0., 0., 3817.575, 28.511, 6.822, 61.298, 0., 0., 1., "", "", "", "", "", 
  "", "", "", "", "", "", "", "", "", "", "", "", "", "", "", "", "", "", "", 
  "", "", "", 1.402985*^6, 45.194, 22.4, 2.846, 1.752, 22604.873, "", 
  202.812, 7.78, "", "", 24.64, 2.1, 58.74, 0.592}, 
 {"GNQ", "Africa", "Equatorial Guinea", "2021-01-17", 5356., 0., 9.571, 86., 
  0., 0., 3817.575, 0., 6.822, 61.298, 0., 0., 1.02, "", "", "", "", "", "", 
  "", "", "", "", "", "", "", "", "", "", "", "", "", "", "", "", "", "", "", 
  "", "", 1.402985*^6, 45.194, 22.4, 2.846, 1.752, 22604.873, "", 202.812, 
  7.78, "", "", 24.64, 2.1, 58.74, 0.592}, 
 {"GNQ", "Africa", "Equatorial Guinea", "2021-01-18", 5365., 9., 9.857, 86., 
  0., 0., 3823.99, 6.415, 7.026, 61.298, 0., 0., 1.04, "", "", "", "", "", 
  "", "", "", "", "", "", "", "", "", "", "", "", "", "", "", "", "", "", "", 
  "", "", "", 1.402985*^6, 45.194, 22.4, 2.846, 1.752, 22604.873, "", 
  202.812, 7.78, "", "", 24.64, 2.1, 58.74, 0.592}, 
 {"GNQ", "Africa", "Equatorial Guinea", "2021-01-19", 5365., 0., 9.857, 86., 
  0., 0., 3823.99, 0., 7.026, 61.298, 0., 0., 1.07, "", "", "", "", "", "", 
  "", "", "", "", "", "", "", "", "", "", "", "", "", "", "", "", "", "", "", 
  "", "", 1.402985*^6, 45.194, 22.4, 2.846, 1.752, 22604.873, "", 202.812, 
  7.78, "", "", 24.64, 2.1, 58.74, 0.592}, 
 {"GNQ", "Africa", "Equatorial Guinea", "2021-01-20", 5365., 0., 7., 86., 0., 
  0., 3823.99, 0., 4.989, 61.298, 0., 0., 1.1, "", "", "", "", "", "", "", 
  "", "", "", "", "", "", "", "", "", "", "", "", "", "", "", "", "", "", "", 
  "", 1.402985*^6, 45.194, 22.4, 2.846, 1.752, 22604.873, "", 202.812, 7.78, 
  "", "", 24.64, 2.1, 58.74, 0.592}, {"GNQ", "Africa", "Equatorial Guinea", 
  "2021-01-21", 5365., 0., 7., 86., 0., 0., 3823.99, 0., 4.989, 61.298, 0., 
  0., 1.13, "", "", "", "", "", "", "", "", "", "", "", "", "", "", "", "", 
  "", "", "", "", "", "", "", "", "", "", "", 1.402985*^6, 45.194, 22.4, 
  2.846, 1.752, 22604.873, "", 202.812, 7.78, "", "", 24.64, 2.1, 58.74, 
  0.592}, {"GNQ", "Africa", "Equatorial Guinea", "2021-01-22", 5401., 36., 
  12.143, 86., 0., 0., 3849.649, 25.66, 8.655, 61.298, 0., 0., 1.17, "", "", 
  "", "", "", "", "", "", "", "", "", "", "", "", "", "", "", "", "", "", "", 
  "", "", "", "", "", "", 1.402985*^6, 45.194, 22.4, 2.846, 1.752, 22604.873, 
  "", 202.812, 7.78, "", "", 24.64, 2.1, 58.74, 0.592}, 
 {"GNQ", "Africa", "Equatorial Guinea", "2021-01-23", 5401., 0., 6.429, 86., 
  0., 0., 3849.649, 0., 4.582, 61.298, 0., 0., 1.18, "", "", "", "", "", "", 
  "", "", "", "", "", "", "", "", "", "", "", "", "", "", "", "", "", "", "", 
  "", "", 1.402985*^6, 45.194, 22.4, 2.846, 1.752, 22604.873, "", 202.812, 
  7.78, "", "", 24.64, 2.1, 58.74, 0.592}, 
 {"GNQ", "Africa", "Equatorial Guinea", "2021-01-24", 5401., 0., 6.429, 86., 
  0., 0., 3849.649, 0., 4.582, 61.298, 0., 0., 1.2, "", "", "", "", "", "", 
  "", "", "", "", "", "", "", "", "", "", "", "", "", "", "", "", "", "", "", 
  "", "", 1.402985*^6, 45.194, 22.4, 2.846, 1.752, 22604.873, "", 202.812, 
  7.78, "", "", 24.64, 2.1, 58.74, 0.592}, 
 {"GNQ", "Africa", "Equatorial Guinea", "2021-01-25", 5454., 53., 12.714, 
  86., 0., 0., 3887.426, 37.777, 9.062, 61.298, 0., 0., 1.22, "", "", "", "", 
  "", "", "", "", "", "", "", "", "", "", "", "", "", "", "", "", "", "", "", 
  "", "", "", "", 1.402985*^6, 45.194, 22.4, 2.846, 1.752, 22604.873, "", 
  202.812, 7.78, "", "", 24.64, 2.1, 58.74, 0.592}, 
 {"GNQ", "Africa", "Equatorial Guinea", "2021-01-26", 5454., 0., 12.714, 86., 
  0., 0., 3887.426, 0., 9.062, 61.298, 0., 0., 1.22, "", "", "", "", "", "", 
  "", "", "", "", "", "", "", "", "", "", "", "", "", "", "", "", "", "", "", 
  "", "", 1.402985*^6, 45.194, 22.4, 2.846, 1.752, 22604.873, "", 202.812, 
  7.78, "", "", 24.64, 2.1, 58.74, 0.592}, 
 {"GNQ", "Africa", "Equatorial Guinea", "2021-01-27", 5492., 38., 18.143, 
  86., 0., 0., 3914.511, 27.085, 12.932, 61.298, 0., 0., 1.22, "", "", "", 
  "", "", "", "", "", "", "", "", "", "", "", "", "", "", "", "", "", "", "", 
  "", "", "", "", "", 1.402985*^6, 45.194, 22.4, 2.846, 1.752, 22604.873, "", 
  202.812, 7.78, "", "", 24.64, 2.1, 58.74, 0.592}, 
 {"GNQ", "Africa", "Equatorial Guinea", "2021-01-28", 5492., 0., 18.143, 86., 
  0., 0., 3914.511, 0., 12.932, 61.298, 0., 0., 1.21, "", "", "", "", "", "", 
  "", "", "", "", "", "", "", "", "", "", "", "", "", "", "", "", "", "", "", 
  "", "", 1.402985*^6, 45.194, 22.4, 2.846, 1.752, 22604.873, "", 202.812, 
  7.78, "", "", 24.64, 2.1, 58.74, 0.592}, 
 {"GNQ", "Africa", "Equatorial Guinea", "2021-01-29", 5516., 24., 16.429, 
  86., 0., 0., 3931.617, 17.106, 11.71, 61.298, 0., 0., 1.21, "", "", "", "", 
  "", "", "", "", "", "", "", "", "", "", "", "", "", "", "", "", "", "", "", 
  "", "", "", "", 1.402985*^6, 45.194, 22.4, 2.846, 1.752, 22604.873, "", 
  202.812, 7.78, "", "", 24.64, 2.1, 58.74, 0.592}, 
 {"GNQ", "Africa", "Equatorial Guinea", "2021-01-30", 5516., 0., 16.429, 86., 
  0., 0., 3931.617, 0., 11.71, 61.298, 0., 0., 1.21, "", "", "", "", "", "", 
  "", "", "", "", "", "", "", "", "", "", "", "", "", "", "", "", "", "", "", 
  "", "", 1.402985*^6, 45.194, 22.4, 2.846, 1.752, 22604.873, "", 202.812, 
  7.78, "", "", 24.64, 2.1, 58.74, 0.592}, 
 {"GNQ", "Africa", "Equatorial Guinea", "2021-01-31", 5516., 0., 16.429, 86., 
  0., 0., 3931.617, 0., 11.71, 61.298, 0., 0., 1.21, "", "", "", "", "", "", 
  "", "", "", "", "", "", "", "", "", "", "", "", "", "", "", "", "", "", "", 
  "", "", 1.402985*^6, 45.194, 22.4, 2.846, 1.752, 22604.873, "", 202.812, 
  7.78, "", "", 24.64, 2.1, 58.74, 0.592}, 
 {"GNQ", "Africa", "Equatorial Guinea", "2021-02-01", 5534., 18., 11.429, 
  86., 0., 0., 3944.447, 12.83, 8.146, 61.298, 0., 0., 1.21, "", "", "", "", 
  "", "", "", "", "", "", "", "", "", "", "", "", "", "", "", "", "", "", "", 
  "", "", "", "", 1.402985*^6, 45.194, 22.4, 2.846, 1.752, 22604.873, "", 
  202.812, 7.78, "", "", 24.64, 2.1, 58.74, 0.592}, 
 {"GNQ", "Africa", "Equatorial Guinea", "2021-02-02", 5534., 0., 11.429, 86., 
  0., 0., 3944.447, 0., 8.146, 61.298, 0., 0., 1.22, "", "", "", "", "", "", 
  "", "", "", "", "", "", "", "", "", "", "", "", "", "", "", "", "", "", "", 
  "", "", 1.402985*^6, 45.194, 22.4, 2.846, 1.752, 22604.873, "", 202.812, 
  7.78, "", "", 24.64, 2.1, 58.74, 0.592}, 
 {"GNQ", "Africa", "Equatorial Guinea", "2021-02-03", 5534., 0., 6., 86., 0., 
  0., 3944.447, 0., 4.277, 61.298, 0., 0., 1.23, "", "", "", "", "", "", "", 
  "", "", "", "", "", "", "", "", "", "", "", "", "", "", "", "", "", "", "", 
  "", 1.402985*^6, 45.194, 22.4, 2.846, 1.752, 22604.873, "", 202.812, 7.78, 
  "", "", 24.64, 2.1, 58.74, 0.592}, {"GNQ", "Africa", "Equatorial Guinea", 
  "2021-02-04", 5534., 0., 6., 86., 0., 0., 3944.447, 0., 4.277, 61.298, 0., 
  0., 1.24, "", "", "", "", "", "", "", "", "", "", "", "", "", "", "", "", 
  "", "", "", "", "", "", "", "", "", "", "", 1.402985*^6, 45.194, 22.4, 
  2.846, 1.752, 22604.873, "", 202.812, 7.78, "", "", 24.64, 2.1, 58.74, 
  0.592}, {"GNQ", "Africa", "Equatorial Guinea", "2021-02-05", 5578., 44., 
  8.857, 86., 0., 0., 3975.809, 31.362, 6.313, 61.298, 0., 0., 1.26, "", "", 
  "", "", "", "", "", "", "", "", "", "", "", "", "", "", "", "", "", "", "", 
  "", "", "", "", "", "", 1.402985*^6, 45.194, 22.4, 2.846, 1.752, 22604.873, 
  "", 202.812, 7.78, "", "", 24.64, 2.1, 58.74, 0.592}, 
 {"GNQ", "Africa", "Equatorial Guinea", "2021-02-06", 5578., 0., 8.857, 86., 
  0., 0., 3975.809, 0., 6.313, 61.298, 0., 0., 1.26, "", "", "", "", "", "", 
  "", "", "", "", "", "", "", "", "", "", "", "", "", "", "", "", "", "", "", 
  "", "", 1.402985*^6, 45.194, 22.4, 2.846, 1.752, 22604.873, "", 202.812, 
  7.78, "", "", 24.64, 2.1, 58.74, 0.592}, 
 {"GNQ", "Africa", "Equatorial Guinea", "2021-02-07", 5578., 0., 8.857, 86., 
  0., 0., 3975.809, 0., 6.313, 61.298, 0., 0., 1.27, "", "", "", "", "", "", 
  "", "", "", "", "", "", "", "", "", "", "", "", "", "", "", "", "", "", "", 
  "", "", 1.402985*^6, 45.194, 22.4, 2.846, 1.752, 22604.873, "", 202.812, 
  7.78, "", "", 24.64, 2.1, 58.74, 0.592}, 
 {"GNQ", "Africa", "Equatorial Guinea", "2021-02-08", 5614., 36., 11.429, 
  87., 1., 0.143, 4001.468, 25.66, 8.146, 62.011, 0.713, 0.102, 1.28, "", "", 
  "", "", "", "", "", "", "", "", "", "", "", "", "", "", "", "", "", "", "", 
  "", "", "", "", "", "", 1.402985*^6, 45.194, 22.4, 2.846, 1.752, 22604.873, 
  "", 202.812, 7.78, "", "", 24.64, 2.1, 58.74, 0.592}, 
 {"GNQ", "Africa", "Equatorial Guinea", "2021-02-09", 5614., 0., 11.429, 87., 
  0., 0.143, 4001.468, 0., 8.146, 62.011, 0., 0.102, 1.28, "", "", "", "", 
  "", "", "", "", "", "", "", "", "", "", "", "", "", "", "", "", "", "", "", 
  "", "", "", "", 1.402985*^6, 45.194, 22.4, 2.846, 1.752, 22604.873, "", 
  202.812, 7.78, "", "", 24.64, 2.1, 58.74, 0.592}, 
 {"GNQ", "Africa", "Equatorial Guinea", "2021-02-10", 5658., 44., 17.714, 
  87., 0., 0.143, 4032.83, 31.362, 12.626, 62.011, 0., 0.102, 1.29, "", "", 
  "", "", "", "", "", "", "", "", "", "", "", "", "", "", "", "", "", "", "", 
  "", "", "", "", "", "", 1.402985*^6, 45.194, 22.4, 2.846, 1.752, 22604.873, 
  "", 202.812, 7.78, "", "", 24.64, 2.1, 58.74, 0.592}, 
 {"GNQ", "Africa", "Equatorial Guinea", "2021-02-11", 5663., 5., 18.429, 87., 
  0., 0.143, 4036.394, 3.564, 13.135, 62.011, 0., 0.102, 1.28, "", "", "", 
  "", "", "", "", "", "", "", "", "", "", "", "", "", "", "", "", "", "", "", 
  "", "", "", "", "", 1.402985*^6, 45.194, 22.4, 2.846, 1.752, 22604.873, "", 
  202.812, 7.78, "", "", 24.64, 2.1, 58.74, 0.592}, 
 {"GNQ", "Africa", "Equatorial Guinea", "2021-02-12", 5663., 0., 12.143, 87., 
  0., 0.143, 4036.394, 0., 8.655, 62.011, 0., 0.102, 1.28, "", "", "", "", 
  "", "", "", "", "", "", "", "", "", "", "", "", "", "", "", "", "", "", "", 
  "", "", "", "", 1.402985*^6, 45.194, 22.4, 2.846, 1.752, 22604.873, "", 
  202.812, 7.78, "", "", 24.64, 2.1, 58.74, 0.592}, 
 {"GNQ", "Africa", "Equatorial Guinea", "2021-02-13", 5694., 31., 16.571, 
  87., 0., 0.143, 4058.49, 22.096, 11.812, 62.011, 0., 0.102, 1.29, "", "", 
  "", "", "", "", "", "", "", "", "", "", "", "", "", "", "", "", "", "", "", 
  "", "", "", "", "", "", 1.402985*^6, 45.194, 22.4, 2.846, 1.752, 22604.873, 
  "", 202.812, 7.78, "", "", 24.64, 2.1, 58.74, 0.592}, 
 {"GNQ", "Africa", "Equatorial Guinea", "2021-02-14", 5694., 0., 16.571, 87., 
  0., 0.143, 4058.49, 0., 11.812, 62.011, 0., 0.102, 1.29, "", "", "", "", 
  "", "", "", "", "", "", "", "", "", "", "", "", "", "", "", "", "", "", "", 
  "", "", "", "", 1.402985*^6, 45.194, 22.4, 2.846, 1.752, 22604.873, "", 
  202.812, 7.78, "", "", 24.64, 2.1, 58.74, 0.592}, 
 {"GNQ", "Africa", "Equatorial Guinea", "2021-02-15", 5694., 0., 11.429, 87., 
  0., 0., 4058.49, 0., 8.146, 62.011, 0., 0., 1.3, "", "", "", "", "", "", 
  "", "", "", "", "", "", "", "", "", "", "", "", "", "", "", "", "", "", "", 
  "", "", 1.402985*^6, 45.194, 22.4, 2.846, 1.752, 22604.873, "", 202.812, 
  7.78, "", "", 24.64, 2.1, 58.74, 0.592}, 
 {"GNQ", "Africa", "Equatorial Guinea", "2021-02-16", 5694., 0., 11.429, 87., 
  0., 0., 4058.49, 0., 8.146, 62.011, 0., 0., 1.31, "", "", "", "", "", "", 
  "", "", "", "", "", "", "", "", "", "", "", "", "", "", "", "", "", "", "", 
  "", "", 1.402985*^6, 45.194, 22.4, 2.846, 1.752, 22604.873, "", 202.812, 
  7.78, "", "", 24.64, 2.1, 58.74, 0.592}, 
 {"GNQ", "Africa", "Equatorial Guinea", "2021-02-17", 5694., 0., 5.143, 87., 
  0., 0., 4058.49, 0., 3.666, 62.011, 0., 0., 1.32, "", "", "", "", "", "", 
  "", "", "", "", "", "", "", "", "", "", "", "", "", "", "", "", "", "", "", 
  "", "", 1.402985*^6, 45.194, 22.4, 2.846, 1.752, 22604.873, "", 202.812, 
  7.78, "", "", 24.64, 2.1, 58.74, 0.592}, 
 {"GNQ", "Africa", "Equatorial Guinea", "2021-02-18", 5747., 53., 12., 88., 
  1., 0.143, 4096.266, 37.777, 8.553, 62.723, 0.713, 0.102, 1.34, "", "", "", 
  "", "", "", "", "", "", "", "", "", "", "", "", "", "", "", "", "", "", "", 
  "", "", "", "", "", 1.402985*^6, 45.194, 22.4, 2.846, 1.752, 22604.873, "", 
  202.812, 7.78, "", "", 24.64, 2.1, 58.74, 0.592}, 
 {"GNQ", "Africa", "Equatorial Guinea", "2021-02-19", 5747., 0., 12., 88., 
  0., 0.143, 4096.266, 0., 8.553, 62.723, 0., 0.102, 1.34, "", "", "", "", 
  "", "", "", "", "", "", "", "", "", "", "", "", "", "", "", "", "", "", "", 
  "", "", "", "", 1.402985*^6, 45.194, 22.4, 2.846, 1.752, 22604.873, "", 
  202.812, 7.78, "", "", 24.64, 2.1, 58.74, 0.592}, 
 {"GNQ", "Africa", "Equatorial Guinea", "2021-02-20", 5798., 51., 14.857, 
  89., 1., 0.286, 4132.617, 36.351, 10.59, 63.436, 0.713, 0.204, 1.35, "", 
  "", "", "", "", "", "", "", "", "", "", "", "", "", "", "", "", "", "", "", 
  "", "", "", "", "", "", "", 1.402985*^6, 45.194, 22.4, 2.846, 1.752, 
  22604.873, "", 202.812, 7.78, "", "", 24.64, 2.1, 58.74, 0.592}, 
 {"GNQ", "Africa", "Equatorial Guinea", "2021-02-21", 5798., 0., 14.857, 89., 
  0., 0.286, 4132.617, 0., 10.59, 63.436, 0., 0.204, 1.35, "", "", "", "", 
  "", "", "", "", "", "", "", "", "", "", "", "", "", "", "", "", "", "", "", 
  "", "", "", "", 1.402985*^6, 45.194, 22.4, 2.846, 1.752, 22604.873, "", 
  202.812, 7.78, "", "", 24.64, 2.1, 58.74, 0.592}, 
 {"GNQ", "Africa", "Equatorial Guinea", "2021-02-22", 5798., 0., 14.857, 89., 
  0., 0.286, 4132.617, 0., 10.59, 63.436, 0., 0.204, 1.35, "", "", "", "", 
  "", "", "", "", "", "", "", "", "", "", "", "", "", "", "", "", "", "", "", 
  "", "", "", "", 1.402985*^6, 45.194, 22.4, 2.846, 1.752, 22604.873, "", 
  202.812, 7.78, "", "", 24.64, 2.1, 58.74, 0.592}, 
 {"GNQ", "Africa", "Equatorial Guinea", "2021-02-23", 5852., 54., 22.571, 
  91., 2., 0.571, 4171.107, 38.489, 16.088, 64.862, 1.426, 0.407, 1.36, "", 
  "", "", "", "", "", "", "", "", "", "", "", "", "", "", "", "", "", "", "", 
  "", "", "", "", "", "", "", 1.402985*^6, 45.194, 22.4, 2.846, 1.752, 
  22604.873, "", 202.812, 7.78, "", "", 24.64, 2.1, 58.74, 0.592}, 
 {"GNQ", "Africa", "Equatorial Guinea", "2021-02-24", 5852., 0., 22.571, 91., 
  0., 0.571, 4171.107, 0., 16.088, 64.862, 0., 0.407, 1.36, "", "", "", "", 
  "", "", "", "", "", "", "", "", "", "", "", "", "", "", "", "", "", "", "", 
  "", "", "", "", 1.402985*^6, 45.194, 22.4, 2.846, 1.752, 22604.873, "", 
  202.812, 7.78, "", "", 24.64, 2.1, 58.74, 0.592}, 
 {"GNQ", "Africa", "Equatorial Guinea", "2021-02-25", 5852., 0., 15., 91., 
  0., 0.429, 4171.107, 0., 10.691, 64.862, 0., 0.305, 1.36, "", "", "", "", 
  "", "", "", "", "", "", "", "", "", "", "", "", "", "", "", "", "", "", "", 
  "", "", "", "", 1.402985*^6, 45.194, 22.4, 2.846, 1.752, 22604.873, "", 
  202.812, 7.78, "", "", 24.64, 2.1, 58.74, 0.592}, 
 {"GNQ", "Africa", "Equatorial Guinea", "2021-02-26", 5957., 105., 30., 91., 
  0., 0.429, 4245.947, 74.84, 21.383, 64.862, 0., 0.305, 1.36, "", "", "", 
  "", "", "", "", "", "", "", "", "", "", "", "", "", "", "", "", "", "", "", 
  "", "", "", "", "", 1.402985*^6, 45.194, 22.4, 2.846, 1.752, 22604.873, "", 
  202.812, 7.78, "", "", 24.64, 2.1, 58.74, 0.592}, 
 {"GNQ", "Africa", "Equatorial Guinea", "2021-02-27", 6005., 48., 29.571, 
  91., 0., 0.286, 4280.16, 34.213, 21.078, 64.862, 0., 0.204, 1.35, "", "", 
  "", "", "", "", "", "", "", "", "", "", "", "", "", "", "", "", "", "", "", 
  "", "", "", "", "", "", 1.402985*^6, 45.194, 22.4, 2.846, 1.752, 22604.873, 
  "", 202.812, 7.78, "", "", 24.64, 2.1, 58.74, 0.592}, 
 {"GNQ", "Africa", "Equatorial Guinea", "2021-02-28", 6005., 0., 29.571, 91., 
  0., 0.286, 4280.16, 0., 21.078, 64.862, 0., 0.204, 1.33, "", "", "", "", 
  "", "", "", "", "", "", "", "", "", "", "", "", "", "", "", "", "", "", "", 
  "", "", "", "", 1.402985*^6, 45.194, 22.4, 2.846, 1.752, 22604.873, "", 
  202.812, 7.78, "", "", 24.64, 2.1, 58.74, 0.592}, 
 {"GNQ", "Africa", "Equatorial Guinea", "2021-03-01", 6095., 90., 42.429, 
  92., 1., 0.429, 4344.309, 64.149, 30.242, 65.574, 0.713, 0.305, 1.32, "", 
  "", "", "", "", "", "", "", "", "", "", "", "", "", "", "", "", "", "", "", 
  "", "", "", "", "", "", "", 1.402985*^6, 45.194, 22.4, 2.846, 1.752, 
  22604.873, "", 202.812, 7.78, "", "", 24.64, 2.1, 58.74, 0.592}, 
 {"GNQ", "Africa", "Equatorial Guinea", "2021-03-02", 6095., 0., 34.714, 92., 
  0., 0.143, 4344.309, 0., 24.743, 65.574, 0., 0.102, 1.3, "", "", "", "", 
  "", "", "", "", "", "", "", "", "", "", "", "", "", "", "", "", "", "", "", 
  "", "", "", "", 1.402985*^6, 45.194, 22.4, 2.846, 1.752, 22604.873, "", 
  202.812, 7.78, "", "", 24.64, 2.1, 58.74, 0.592}, 
 {"GNQ", "Africa", "Equatorial Guinea", "2021-03-03", 6210., 115., 51.143, 
  93., 1., 0.286, 4426.277, 81.968, 36.453, 66.287, 0.713, 0.204, 1.29, "", 
  "", "", "", "", "", "", "", "", "", "", "", "", "", "", "", "", "", "", "", 
  "", "", "", "", "", "", "", 1.402985*^6, 45.194, 22.4, 2.846, 1.752, 
  22604.873, "", 202.812, 7.78, "", "", 24.64, 2.1, 58.74, 0.592}, 
 {"GNQ", "Africa", "Equatorial Guinea", "2021-03-04", 6210., 0., 51.143, 93., 
  0., 0.286, 4426.277, 0., 36.453, 66.287, 0., 0.204, 1.26, "", "", "", "", 
  "", "", "", "", "", "", "", "", "", "", "", "", "", "", "", "", "", "", "", 
  "", "", "", "", 1.402985*^6, 45.194, 22.4, 2.846, 1.752, 22604.873, "", 
  202.812, 7.78, "", "", 24.64, 2.1, 58.74, 0.592}, 
 {"GNQ", "Africa", "Equatorial Guinea", "2021-03-05", 6210., 0., 36.143, 93., 
  0., 0.286, 4426.277, 0., 25.761, 66.287, 0., 0.204, 1.24, "", "", "", "", 
  "", "", "", "", "", "", "", "", "", "", "", "", "", "", "", "", "", "", "", 
  "", "", "", "", 1.402985*^6, 45.194, 22.4, 2.846, 1.752, 22604.873, "", 
  202.812, 7.78, "", "", 24.64, 2.1, 58.74, 0.592}, 
 {"GNQ", "Africa", "Equatorial Guinea", "2021-03-06", 6329., 119., 46.286, 
  96., 3., 0.714, 4511.096, 84.819, 32.991, 68.426, 2.138, 0.509, 1.22, "", 
  "", "", "", "", "", "", "", "", "", "", "", "", "", "", "", "", "", "", "", 
  "", "", "", "", "", "", "", 1.402985*^6, 45.194, 22.4, 2.846, 1.752, 
  22604.873, "", 202.812, 7.78, "", "", 24.64, 2.1, 58.74, 0.592}, 
 {"GNQ", "Africa", "Equatorial Guinea", "2021-03-07", 6329., 0., 46.286, 96., 
  0., 0.714, 4511.096, 0., 32.991, 68.426, 0., 0.509, 1.2, "", "", "", "", 
  "", "", "", "", "", "", "", "", "", "", "", "", "", "", "", "", "", "", "", 
  "", "", "", "", 1.402985*^6, 45.194, 22.4, 2.846, 1.752, 22604.873, "", 
  202.812, 7.78, "", "", 24.64, 2.1, 58.74, 0.592}, 
 {"GNQ", "Africa", "Equatorial Guinea", "2021-03-08", 6371., 42., 39.429, 
  96., 0., 0.571, 4541.032, 29.936, 28.103, 68.426, 0., 0.407, 1.18, "", "", 
  "", "", "", "", "", "", "", "", "", "", "", "", "", "", "", "", "", "", "", 
  "", "", "", "", "", "", 1.402985*^6, 45.194, 22.4, 2.846, 1.752, 22604.873, 
  "", 202.812, 7.78, "", "", 24.64, 2.1, 58.74, 0.592}, 
 {"GNQ", "Africa", "Equatorial Guinea", "2021-03-09", 6371., 0., 39.429, 96., 
  0., 0.571, 4541.032, 0., 28.103, 68.426, 0., 0.407, 1.16, "", "", "", "", 
  "", "", "", "", "", "", "", "", "", "", "", "", "", "", "", "", "", "", "", 
  "", "", "", "", 1.402985*^6, 45.194, 22.4, 2.846, 1.752, 22604.873, "", 
  202.812, 7.78, "", "", 24.64, 2.1, 58.74, 0.592}, 
 {"GNQ", "Africa", "Equatorial Guinea", "2021-03-10", 6371., 0., 23., 96., 
  0., 0.429, 4541.032, 0., 16.394, 68.426, 0., 0.305, 1.14, "", "", "", "", 
  "", "", "", "", "", "", "", "", "", "", "", "", "", "", "", "", "", "", "", 
  "", "", "", "", 1.402985*^6, 45.194, 22.4, 2.846, 1.752, 22604.873, "", 
  202.812, 7.78, "", "", 24.64, 2.1, 58.74, 0.592}, 
 {"GNQ", "Africa", "Equatorial Guinea", "2021-03-11", 6456., 85., 35.143, 
  98., 2., 0.714, 4601.617, 60.585, 25.049, 69.851, 1.426, 0.509, 1.13, "", 
  "", "", "", "", "", "", "", "", "", "", "", "", "", "", "", "", "", "", "", 
  "", "", "", "", "", "", "", 1.402985*^6, 45.194, 22.4, 2.846, 1.752, 
  22604.873, "", 202.812, 7.78, "", "", 24.64, 2.1, 58.74, 0.592}, 
 {"GNQ", "Africa", "Equatorial Guinea", "2021-03-12", 6456., 0., 35.143, 98., 
  0., 0.714, 4601.617, 0., 25.049, 69.851, 0., 0.509, 1.11, "", "", "", "", 
  "", "", "", "", "", "", "", "", "", "", "", "", "", "", "", "", "", "", "", 
  "", "", "", "", 1.402985*^6, 45.194, 22.4, 2.846, 1.752, 22604.873, "", 
  202.812, 7.78, "", "", 24.64, 2.1, 58.74, 0.592}, 
 {"GNQ", "Africa", "Equatorial Guinea", "2021-03-13", 6562., 106., 33.286, 
  98., 0., 0.286, 4677.17, 75.553, 23.725, 69.851, 0., 0.204, 1.1, "", "", 
  "", "", "", "", "", "", "", "", "", "", "", "", "", "", "", "", "", "", "", 
  "", "", "", "", "", "", 1.402985*^6, 45.194, 22.4, 2.846, 1.752, 22604.873, 
  "", 202.812, 7.78, "", "", 24.64, 2.1, 58.74, 0.592}, 
 {"GNQ", "Africa", "Equatorial Guinea", "2021-03-14", 6562., 0., 33.286, 98., 
  0., 0.286, 4677.17, 0., 23.725, 69.851, 0., 0.204, 1.08, "", "", "", "", 
  "", "", "", "", "", "", "", "", "", "", "", "", "", "", "", "", "", "", "", 
  "", "", "", "", 1.402985*^6, 45.194, 22.4, 2.846, 1.752, 22604.873, "", 
  202.812, 7.78, "", "", 24.64, 2.1, 58.74, 0.592}, 
 {"GNQ", "Africa", "Equatorial Guinea", "2021-03-15", 6562., 0., 27.286, 98., 
  0., 0.286, 4677.17, 0., 19.448, 69.851, 0., 0.204, 1.06, "", "", "", "", 
  "", "", "", "", "", "", "", "", "", "", "", "", "", "", "", "", "", "", "", 
  "", "", "", "", 1.402985*^6, 45.194, 22.4, 2.846, 1.752, 22604.873, "", 
  202.812, 7.78, "", "", 24.64, 2.1, 58.74, 0.592}, 
 {"GNQ", "Africa", "Equatorial Guinea", "2021-03-16", 6603., 41., 33.143, 
  100., 2., 0.571, 4706.394, 29.223, 23.623, 71.277, 1.426, 0.407, 1.05, "", 
  "", "", "", "", "", "", "", "", "", "", "", "", "", "", "", "", 6565., 
  5765., 800., "", "", 0.47, 0.41, 0.06, "", "", 1.402985*^6, 45.194, 22.4, 
  2.846, 1.752, 22604.873, "", 202.812, 7.78, "", "", 24.64, 2.1, 58.74, 
  0.592}, {"GNQ", "Africa", "Equatorial Guinea", "2021-03-17", 6603., 0., 
  33.143, 100., 0., 0.571, 4706.394, 0., 23.623, 71.277, 0., 0.407, 1.03, "", 
  "", "", "", "", "", "", "", "", "", "", "", "", "", "", "", "", "", "", "", 
  "", 430., "", "", "", 306., "", 1.402985*^6, 45.194, 22.4, 2.846, 1.752, 
  22604.873, "", 202.812, 7.78, "", "", 24.64, 2.1, 58.74, 0.592}, 
 {"GNQ", "Africa", "Equatorial Guinea", "2021-03-18", 6666., 63., 30., 100., 
  0., 0.286, 4751.298, 44.904, 21.383, 71.277, 0., 0.204, 1.02, "", "", "", 
  "", "", "", "", "", "", "", "", "", "", "", "", "", "", "", "", "", "", 
  430., "", "", "", 306., "", 1.402985*^6, 45.194, 22.4, 2.846, 1.752, 
  22604.873, "", 202.812, 7.78, "", "", 24.64, 2.1, 58.74, 0.592}, 
 {"GNQ", "Africa", "Equatorial Guinea", "2021-03-19", 6666., 0., 30., 100., 
  0., 0.286, 4751.298, 0., 21.383, 71.277, 0., 0.204, 1., "", "", "", "", "", 
  "", "", "", "", "", "", "", "", "", "", "", "", "", "", "", "", 430., "", 
  "", "", 306., "", 1.402985*^6, 45.194, 22.4, 2.846, 1.752, 22604.873, "", 
  202.812, 7.78, "", "", 24.64, 2.1, 58.74, 0.592}, 
 {"GNQ", "Africa", "Equatorial Guinea", "2021-03-20", 6736., 70., 24.857, 
  100., 0., 0.286, 4801.192, 49.894, 17.717, 71.277, 0., 0.204, 0.99, "", "", 
  "", "", "", "", "", "", "", "", "", "", "", "", "", "", "", "", "", "", "", 
  430., "", "", "", 306., "", 1.402985*^6, 45.194, 22.4, 2.846, 1.752, 
  22604.873, "", 202.812, 7.78, "", "", 24.64, 2.1, 58.74, 0.592}, 
 {"GNQ", "Africa", "Equatorial Guinea", "2021-03-21", 6736., 0., 24.857, 
  100., 0., 0.286, 4801.192, 0., 17.717, 71.277, 0., 0.204, 0.97, "", "", "", 
  "", "", "", "", "", "", "", "", "", "", "", "", "", "", "", "", "", "", 
  430., "", "", "", 306., "", 1.402985*^6, 45.194, 22.4, 2.846, 1.752, 
  22604.873, "", 202.812, 7.78, "", "", 24.64, 2.1, 58.74, 0.592}, 
 {"GNQ", "Africa", "Equatorial Guinea", "2021-03-22", 6780., 44., 31.143, 
  101., 1., 0.429, 4832.553, 31.362, 22.198, 71.989, 0.713, 0.305, 0.96, "", 
  "", "", "", "", "", "", "", "", "", "", "", "", "", "", "", "", "", "", "", 
  "", 430., "", "", "", 306., "", 1.402985*^6, 45.194, 22.4, 2.846, 1.752, 
  22604.873, "", 202.812, 7.78, "", "", 24.64, 2.1, 58.74, 0.592}, 
 {"GNQ", "Africa", "Equatorial Guinea", "2021-03-23", 6780., 0., 25.286, 
  101., 0., 0.143, 4832.553, 0., 18.023, 71.989, 0., 0.102, 0.94, "", "", "", 
  "", "", "", "", "", "", "", "", "", "", "", "", "", "", "", "", "", "", 
  430., "", "", "", 306., "", 1.402985*^6, 45.194, 22.4, 2.846, 1.752, 
  22604.873, "", 202.812, 7.78, "", "", 24.64, 2.1, 58.74, 0.592}, 
 {"GNQ", "Africa", "Equatorial Guinea", "2021-03-24", 6851., 71., 35.429, 
  102., 1., 0.286, 4883.16, 50.606, 25.252, 72.702, 0.713, 0.204, 0.93, "", 
  "", "", "", "", "", "", "", "", "", "", "", "", "", "", "", "", "", "", "", 
  "", 430., "", "", "", 306., "", 1.402985*^6, 45.194, 22.4, 2.846, 1.752, 
  22604.873, "", 202.812, 7.78, "", "", 24.64, 2.1, 58.74, 0.592}, 
 {"GNQ", "Africa", "Equatorial Guinea", "2021-03-25", 6851., 0., 26.429, 
  102., 0., 0.286, 4883.16, 0., 18.837, 72.702, 0., 0.204, 0.9, "", "", "", 
  "", "", "", "", "", "", "", "", "", "", "", "", "", "", "", "", "", "", 
  430., "", "", "", 306., "", 1.402985*^6, 45.194, 22.4, 2.846, 1.752, 
  22604.873, "", 202.812, 7.78, "", "", 24.64, 2.1, 58.74, 0.592}, 
 {"GNQ", "Africa", "Equatorial Guinea", "2021-03-26", 6851., 0., 26.429, 
  102., 0., 0.286, 4883.16, 0., 18.837, 72.702, 0., 0.204, 0.89, "", "", "", 
  "", "", "", "", "", "", "", "", "", "", "", "", "", "", "", "", "", "", 
  430., "", "", "", 306., "", 1.402985*^6, 45.194, 22.4, 2.846, 1.752, 
  22604.873, "", 202.812, 7.78, "", "", 24.64, 2.1, 58.74, 0.592}, 
 {"GNQ", "Africa", "Equatorial Guinea", "2021-03-27", 6902., 51., 23.714, 
  102., 0., 0.286, 4919.511, 36.351, 16.903, 72.702, 0., 0.204, 0.88, "", "", 
  "", "", "", "", "", "", "", "", "", "", "", "", "", "", "", "", "", "", "", 
  430., "", "", "", 306., "", 1.402985*^6, 45.194, 22.4, 2.846, 1.752, 
  22604.873, "", 202.812, 7.78, "", "", 24.64, 2.1, 58.74, 0.592}, 
 {"GNQ", "Africa", "Equatorial Guinea", "2021-03-28", 6902., 0., 23.714, 
  102., 0., 0.286, 4919.511, 0., 16.903, 72.702, 0., 0.204, 0.86, "", "", "", 
  "", "", "", "", "", "", "", "", "", "", "", "", "", "", "", "", "", "", 
  430., "", "", "", 306., "", 1.402985*^6, 45.194, 22.4, 2.846, 1.752, 
  22604.873, "", 202.812, 7.78, "", "", 24.64, 2.1, 58.74, 0.592}, 
 {"GNQ", "Africa", "Equatorial Guinea", "2021-03-29", 6914., 12., 19.143, 
  102., 0., 0.143, 4928.064, 8.553, 13.644, 72.702, 0., 0.102, 0.85, "", "", 
  "", "", "", "", "", "", "", "", "", "", "", "", "", "", "", 12155., 9748., 
  2407., "", 430., 0.87, 0.69, 0.17, 306., "", 1.402985*^6, 45.194, 22.4, 
  2.846, 1.752, 22604.873, "", 202.812, 7.78, "", "", 24.64, 2.1, 58.74, 
  0.592}, {"GNQ", "Africa", "Equatorial Guinea", "2021-03-30", 6914., 0., 
  19.143, 102., 0., 0.143, 4928.064, 0., 13.644, 72.702, 0., 0.102, 0.83, "", 
  "", "", "", "", "", "", "", "", "", "", "", "", "", "", "", "", "", "", "", 
  "", 460., "", "", "", 328., "", 1.402985*^6, 45.194, 22.4, 2.846, 1.752, 
  22604.873, "", 202.812, 7.78, "", "", 24.64, 2.1, 58.74, 0.592}, 
 {"GNQ", "Africa", "Equatorial Guinea", "2021-03-31", 6914., 0., 9., 102., 
  0., 0., 4928.064, 0., 6.415, 72.702, 0., 0., 0.82, "", "", "", "", "", "", 
  "", "", "", "", "", "", "", "", "", "", "", "", "", "", "", 490., "", "", 
  "", 349., "", 1.402985*^6, 45.194, 22.4, 2.846, 1.752, 22604.873, "", 
  202.812, 7.78, "", "", 24.64, 2.1, 58.74, 0.592}, 
 {"GNQ", "Africa", "Equatorial Guinea", "2021-04-01", 7008., 94., 22.429, 
  103., 1., 0.143, 4995.064, 67., 15.986, 73.415, 0.713, 0.102, 0.81, "", "", 
  "", "", "", "", "", "", "", "", "", "", "", "", "", "", "", 14080., 11090., 
  2990., "", 521., 1., 0.79, 0.21, 371., "", 1.402985*^6, 45.194, 22.4, 
  2.846, 1.752, 22604.873, "", 202.812, 7.78, "", "", 24.64, 2.1, 58.74, 
  0.592}, {"GNQ", "Africa", "Equatorial Guinea", "2021-04-02", 7008., 0., 
  22.429, 103., 0., 0.143, 4995.064, 0., 15.986, 73.415, 0., 0.102, 0.79, "", 
  "", "", "", "", "", "", "", "", "", "", "", "", "", "", "", "", "", "", "", 
  "", 638., "", "", "", 455., "", 1.402985*^6, 45.194, 22.4, 2.846, 1.752, 
  22604.873, "", 202.812, 7.78, "", "", 24.64, 2.1, 58.74, 0.592}, 
 {"GNQ", "Africa", "Equatorial Guinea", "2021-04-03", 7008., 0., 15.143, 
  103., 0., 0.143, 4995.064, 0., 10.793, 73.415, 0., 0.102, 0.77, "", "", "", 
  "", "", "", "", "", "", "", "", "", "", "", "", "", "", "", "", "", "", 
  756., "", "", "", 539., "", 1.402985*^6, 45.194, 22.4, 2.846, 1.752, 
  22604.873, "", 202.812, 7.78, "", "", 24.64, 2.1, 58.74, 0.592}, 
 {"GNQ", "Africa", "Equatorial Guinea", "2021-04-04", 7008., 0., 15.143, 
  103., 0., 0.143, 4995.064, 0., 10.793, 73.415, 0., 0.102, 0.75, "", "", "", 
  "", "", "", "", "", "", "", "", "", "", "", "", "", "", "", "", "", "", 
  874., "", "", "", 623., "", 1.402985*^6, 45.194, 22.4, 2.846, 1.752, 
  22604.873, "", 202.812, 7.78, "", "", 24.64, 2.1, 58.74, 0.592}, 
 {"GNQ", "Africa", "Equatorial Guinea", "2021-04-05", 7059., 51., 20.714, 
  104., 1., 0.286, 5031.415, 36.351, 14.764, 74.128, 0.713, 0.204, 0.73, "", 
  "", "", "", "", "", "", "", "", "", "", "", "", "", "", "", "", "", "", "", 
  "", 991., "", "", "", 706., "", 1.402985*^6, 45.194, 22.4, 2.846, 1.752, 
  22604.873, "", 202.812, 7.78, "", "", 24.64, 2.1, 58.74, 0.592}, 
 {"GNQ", "Africa", "Equatorial Guinea", "2021-04-06", 7059., 0., 20.714, 
  104., 0., 0.286, 5031.415, 0., 14.764, 74.128, 0., 0.204, 0.71, "", "", "", 
  "", "", "", "", "", "", "", "", "", "", "", "", "", "", "", "", "", "", 
  1079., "", "", "", 769., "", 1.402985*^6, 45.194, 22.4, 2.846, 1.752, 
  22604.873, "", 202.812, 7.78, "", "", 24.64, 2.1, 58.74, 0.592}, 
 {"GNQ", "Africa", "Equatorial Guinea", "2021-04-07", 7059., 0., 20.714, 
  104., 0., 0.286, 5031.415, 0., 14.764, 74.128, 0., 0.204, 0.69, "", "", "", 
  "", "", "", "", "", "", "", "", "", "", "", "", "", "", "", "", "", "", 
  1166., "", "", "", 831., "", 1.402985*^6, 45.194, 22.4, 2.846, 1.752, 
  22604.873, "", 202.812, 7.78, "", "", 24.64, 2.1, 58.74, 0.592}, 
 {"GNQ", "Africa", "Equatorial Guinea", "2021-04-08", 7059., 0., 7.286, 104., 
  0., 0.143, 5031.415, 0., 5.193, 74.128, 0., 0.102, 0.66, "", "", "", "", 
  "", "", "", "", "", "", "", "", "", "", "", "", "", "", "", "", "", 1254., 
  "", "", "", 894., "", 1.402985*^6, 45.194, 22.4, 2.846, 1.752, 22604.873, 
  "", 202.812, 7.78, "", "", 24.64, 2.1, 58.74, 0.592}, 
 {"GNQ", "Africa", "Equatorial Guinea", "2021-04-09", 7059., 0., 7.286, 104., 
  0., 0.143, 5031.415, 0., 5.193, 74.128, 0., 0.102, 0.65, "", "", "", "", 
  "", "", "", "", "", "", "", "", "", "", "", "", "", "", "", "", "", 1254., 
  "", "", "", 894., "", 1.402985*^6, 45.194, 22.4, 2.846, 1.752, 22604.873, 
  "", 202.812, 7.78, "", "", 24.64, 2.1, 58.74, 0.592}, 
 {"GNQ", "Africa", "Equatorial Guinea", "2021-04-10", 7219., 160., 30.143, 
  106., 2., 0.429, 5145.458, 114.043, 21.485, 75.553, 1.426, 0.305, 0.63, "", 
  "", "", "", "", "", "", "", "", "", "", "", "", "", "", "", "", "", "", "", 
  "", 1254., "", "", "", 894., "", 1.402985*^6, 45.194, 22.4, 2.846, 1.752, 
  22604.873, "", 202.812, 7.78, "", "", 24.64, 2.1, 58.74, 0.592}, 
 {"GNQ", "Africa", "Equatorial Guinea", "2021-04-11", 7219., 0., 30.143, 
  106., 0., 0.429, 5145.458, 0., 21.485, 75.553, 0., 0.305, 0.62, "", "", "", 
  "", "", "", "", "", "", "", "", "", "", "", "", "", "", "", "", "", "", 
  1254., "", "", "", 894., "", 1.402985*^6, 45.194, 22.4, 2.846, 1.752, 
  22604.873, "", 202.812, 7.78, "", "", 24.64, 2.1, 58.74, 0.592}, 
 {"GNQ", "Africa", "Equatorial Guinea", "2021-04-12", 7219., 0., 22.857, 
  106., 0., 0.286, 5145.458, 0., 16.292, 75.553, 0., 0.204, 0.6, "", "", "", 
  "", "", "", "", "", "", "", "", "", "", "", "", "", "", "", "", "", "", 
  1254., "", "", "", 894., "", 1.402985*^6, 45.194, 22.4, 2.846, 1.752, 
  22604.873, "", 202.812, 7.78, "", "", 24.64, 2.1, 58.74, 0.592}, 
 {"GNQ", "Africa", "Equatorial Guinea", "2021-04-13", 7219., 0., 22.857, 
  106., 0., 0.286, 5145.458, 0., 16.292, 75.553, 0., 0.204, 0.59, "", "", "", 
  "", "", "", "", "", "", "", "", "", "", "", "", "", "", "", "", "", "", 
  1254., "", "", "", 894., "", 1.402985*^6, 45.194, 22.4, 2.846, 1.752, 
  22604.873, "", 202.812, 7.78, "", "", 24.64, 2.1, 58.74, 0.592}, 
 {"GNQ", "Africa", "Equatorial Guinea", "2021-04-14", 7259., 40., 28.571, 
  106., 0., 0.286, 5173.968, 28.511, 20.365, 75.553, 0., 0.204, 0.58, "", "", 
  "", "", "", "", "", "", "", "", "", "", "", "", "", "", "", "", "", "", "", 
  1254., "", "", "", 894., "", 1.402985*^6, 45.194, 22.4, 2.846, 1.752, 
  22604.873, "", 202.812, 7.78, "", "", 24.64, 2.1, 58.74, 0.592}, 
 {"GNQ", "Africa", "Equatorial Guinea", "2021-04-15", 7259., 0., 28.571, 
  106., 0., 0.286, 5173.968, 0., 20.365, 75.553, 0., 0.204, 0.57, "", "", "", 
  "", "", "", "", "", "", "", "", "", "", "", "", "", "", "", "", "", "", 
  1254., "", "", "", 894., "", 1.402985*^6, 45.194, 22.4, 2.846, 1.752, 
  22604.873, "", 202.812, 7.78, "", "", 24.64, 2.1, 58.74, 0.592}, 
 {"GNQ", "Africa", "Equatorial Guinea", "2021-04-16", 7259., 0., 28.571, 
  106., 0., 0.286, 5173.968, 0., 20.365, 75.553, 0., 0.204, 0.55, "", "", "", 
  "", "", "", "", "", "", "", "", "", "", "", "", "", "", 32884., 27579., 
  5305., "", 1254., 2.34, 1.97, 0.38, 894., "", 1.402985*^6, 45.194, 22.4, 
  2.846, 1.752, 22604.873, "", 202.812, 7.78, "", "", 24.64, 2.1, 58.74, 
  0.592}, {"GNQ", "Africa", "Equatorial Guinea", "2021-04-17", 7259., 0., 
  5.714, 106., 0., 0., 5173.968, 0., 4.073, 75.553, 0., 0., 0.54, "", "", "", 
  "", "", "", "", "", "", "", "", "", "", "", "", "", "", "", "", "", "", 
  1523., "", "", "", 1086., "", 1.402985*^6, 45.194, 22.4, 2.846, 1.752, 
  22604.873, "", 202.812, 7.78, "", "", 24.64, 2.1, 58.74, 0.592}, 
 {"GNQ", "Africa", "Equatorial Guinea", "2021-04-18", 7259., 0., 5.714, 106., 
  0., 0., 5173.968, 0., 4.073, 75.553, 0., 0., 0.54, "", "", "", "", "", "", 
  "", "", "", "", "", "", "", "", "", "", "", "", "", "", "", 1792., "", "", 
  "", 1277., "", 1.402985*^6, 45.194, 22.4, 2.846, 1.752, 22604.873, "", 
  202.812, 7.78, "", "", 24.64, 2.1, 58.74, 0.592}, 
 {"GNQ", "Africa", "Equatorial Guinea", "2021-04-19", 7259., 0., 5.714, 106., 
  0., 0., 5173.968, 0., 4.073, 75.553, 0., 0., 0.53, "", "", "", "", "", "", 
  "", "", "", "", "", "", "", "", "", "", "", "", "", "", "", 2062., "", "", 
  "", 1470., "", 1.402985*^6, 45.194, 22.4, 2.846, 1.752, 22604.873, "", 
  202.812, 7.78, "", "", 24.64, 2.1, 58.74, 0.592}, 
 {"GNQ", "Africa", "Equatorial Guinea", "2021-04-20", 7505., 246., 40.857, 
  106., 0., 0., 5349.309, 175.34, 29.122, 75.553, 0., 0., 0.53, "", "", "", 
  "", "", "", "", "", "", "", "", "", "", "", "", "", "", 45441., 38024., 
  7417., "", 2331., 3.24, 2.71, 0.53, 1661., "", 1.402985*^6, 45.194, 22.4, 
  2.846, 1.752, 22604.873, "", 202.812, 7.78, "", "", 24.64, 2.1, 58.74, 
  0.592}, {"GNQ", "Africa", "Equatorial Guinea", "2021-04-21", 7505., 0., 
  35.143, 106., 0., 0., 5349.309, 0., 25.049, 75.553, 0., 0., 0.52, "", "", 
  "", "", "", "", "", "", "", "", "", "", "", "", "", "", "", "", "", "", "", 
  2892., "", "", "", 2061., "", 1.402985*^6, 45.194, 22.4, 2.846, 1.752, 
  22604.873, "", 202.812, 7.78, "", "", 24.64, 2.1, 58.74, 0.592}, 
 {"GNQ", "Africa", "Equatorial Guinea", "2021-04-22", 7505., 0., 35.143, 
  106., 0., 0., 5349.309, 0., 25.049, 75.553, 0., 0., 0.52, "", "", "", "", 
  "", "", "", "", "", "", "", "", "", "", "", "", "", 55799., 47410., 8389., 
  "", 3453., 3.98, 3.38, 0.6, 2461., "", 1.402985*^6, 45.194, 22.4, 2.846, 
  1.752, 22604.873, "", 202.812, 7.78, "", "", 24.64, 2.1, 58.74, 0.592}, 
 {"GNQ", "Africa", "Equatorial Guinea", "2021-04-23", 7559., 54., 42.857, 
  107., 1., 0.143, 5387.798, 38.489, 30.547, 76.266, 0.713, 0.102, 0.52, "", 
  "", "", "", "", "", "", "", "", "", "", "", "", "", "", "", "", "", "", "", 
  "", 3743., "", "", "", 2668., "", 1.402985*^6, 45.194, 22.4, 2.846, 1.752, 
  22604.873, "", 202.812, 7.78, "", "", 24.64, 2.1, 58.74, 0.592}, 
 {"GNQ", "Africa", "Equatorial Guinea", "2021-04-24", 7559., 0., 42.857, 
  107., 0., 0.143, 5387.798, 0., 30.547, 76.266, 0., 0.102, 0.52, "", "", "", 
  "", "", "", "", "", "", "", "", "", "", "", "", "", "", "", "", "", "", 
  3764., "", "", "", 2683., "", 1.402985*^6, 45.194, 22.4, 2.846, 1.752, 
  22604.873, "", 202.812, 7.78, "", "", 24.64, 2.1, 58.74, 0.592}, 
 {"GNQ", "Africa", "Equatorial Guinea", "2021-04-25", 7559., 0., 42.857, 
  107., 0., 0.143, 5387.798, 0., 30.547, 76.266, 0., 0.102, 0.52, "", "", "", 
  "", "", "", "", "", "", "", "", "", "", "", "", "", "", "", "", "", "", 
  3785., "", "", "", 2698., "", 1.402985*^6, 45.194, 22.4, 2.846, 1.752, 
  22604.873, "", 202.812, 7.78, "", "", 24.64, 2.1, 58.74, 0.592}, 
 {"GNQ", "Africa", "Equatorial Guinea", "2021-04-26", 7559., 0., 42.857, 
  107., 0., 0.143, 5387.798, 0., 30.547, 76.266, 0., 0.102, 0.52, "", "", "", 
  "", "", "", "", "", "", "", "", "", "", "", "", "", "", "", "", "", "", 
  3806., "", "", "", 2713., "", 1.402985*^6, 45.194, 22.4, 2.846, 1.752, 
  22604.873, "", 202.812, 7.78, "", "", 24.64, 2.1, 58.74, 0.592}, 
 {"GNQ", "Africa", "Equatorial Guinea", "2021-04-27", 7559., 0., 7.714, 107., 
  0., 0.143, 5387.798, 0., 5.498, 76.266, 0., 0.102, 0.52, "", "", "", "", 
  "", "", "", "", "", "", "", "", "", "", "", "", "", "", "", "", "", 3827., 
  "", "", "", 2728., "", 1.402985*^6, 45.194, 22.4, 2.846, 1.752, 22604.873, 
  "", 202.812, 7.78, "", "", 24.64, 2.1, 58.74, 0.592}, 
 {"GNQ", "Africa", "Equatorial Guinea", "2021-04-28", 7559., 0., 7.714, 107., 
  0., 0.143, 5387.798, 0., 5.498, 76.266, 0., 0.102, 0.52, "", "", "", "", 
  "", "", "", "", "", "", "", "", "", "", "", "", "", 75518., 64646., 10872., 
  "", 3557., 5.38, 4.61, 0.77, 2535., "", 1.402985*^6, 45.194, 22.4, 2.846, 
  1.752, 22604.873, "", 202.812, 7.78, "", "", 24.64, 2.1, 58.74, 0.592}, 
 {"GNQ", "Africa", "Equatorial Guinea", "2021-04-29", 7694., 135., 27., 112., 
  5., 0.857, 5484.022, 96.223, 19.245, 79.83, 3.564, 0.611, 0.52, "", "", "", 
  "", "", "", "", "", "", "", "", "", "", "", "", "", "", "", "", "", "", 
  3533., "", "", "", 2518., "", 1.402985*^6, 45.194, 22.4, 2.846, 1.752, 
  22604.873, "", 202.812, 7.78, "", "", 24.64, 2.1, 58.74, 0.592}, 
 {"GNQ", "Africa", "Equatorial Guinea", "2021-04-30", 7694., 0., 19.286, 
  112., 0., 0.714, 5484.022, 0., 13.746, 79.83, 0., 0.509, 0.5, "", "", "", 
  "", "", "", "", "", "", "", "", "", "", "", "", "", "", "", "", "", "", 
  3780., "", "", "", 2694., "", 1.402985*^6, 45.194, 22.4, 2.846, 1.752, 
  22604.873, "", 202.812, 7.78, "", "", 24.64, 2.1, 58.74, 0.592}, 
 {"GNQ", "Africa", "Equatorial Guinea", "2021-05-01", 7694., 0., 19.286, 
  112., 0., 0.714, 5484.022, 0., 13.746, 79.83, 0., 0.509, 0.48, "", "", "", 
  "", "", "", "", "", "", "", "", "", "", "", "", "", "", "", "", "", "", 
  4026., "", "", "", 2870., "", 1.402985*^6, 45.194, 22.4, 2.846, 1.752, 
  22604.873, "", 202.812, 7.78, "", "", 24.64, 2.1, 58.74, 0.592}, 
 {"GNQ", "Africa", "Equatorial Guinea", "2021-05-02", 7694., 0., 19.286, 
  112., 0., 0.714, 5484.022, 0., 13.746, 79.83, 0., 0.509, 0.46, "", "", "", 
  "", "", "", "", "", "", "", "", "", "", "", "", "", "", "", "", "", "", 
  4273., "", "", "", 3046., "", 1.402985*^6, 45.194, 22.4, 2.846, 1.752, 
  22604.873, "", 202.812, 7.78, "", "", 24.64, 2.1, 58.74, 0.592}, 
 {"GNQ", "Africa", "Equatorial Guinea", "2021-05-03", 7694., 0., 19.286, 
  112., 0., 0.714, 5484.022, 0., 13.746, 79.83, 0., 0.509, 0.44, "", "", "", 
  "", "", "", "", "", "", "", "", "", "", "", "", "", "", "", "", "", "", 
  4519., "", "", "", 3221., "", 1.402985*^6, 45.194, 22.4, 2.846, 1.752, 
  22604.873, "", 202.812, 7.78, "", "", 24.64, 2.1, 58.74, 0.592}, 
 {"GNQ", "Africa", "Equatorial Guinea", "2021-05-04", 7694., 0., 19.286, 
  112., 0., 0.714, 5484.022, 0., 13.746, 79.83, 0., 0.509, 0.43, "", "", "", 
  "", "", "", "", "", "", "", "", "", "", "", "", "", "", "", "", "", "", 
  4766., "", "", "", 3397., "", 1.402985*^6, 45.194, 22.4, 2.846, 1.752, 
  22604.873, "", 202.812, 7.78, "", "", 24.64, 2.1, 58.74, 0.592}, 
 {"GNQ", "Africa", "Equatorial Guinea", "2021-05-05", 7694., 0., 19.286, 
  112., 0., 0.714, 5484.022, 0., 13.746, 79.83, 0., 0.509, 0.41, "", "", "", 
  "", "", "", "", "", "", "", "", "", "", "", "", "", "", "", "", "", "", 
  5013., "", "", "", 3573., "", 1.402985*^6, 45.194, 22.4, 2.846, 1.752, 
  22604.873, "", 202.812, 7.78, "", "", 24.64, 2.1, 58.74, 0.592}, 
 {"GNQ", "Africa", "Equatorial Guinea", "2021-05-06", 7694., 0., 0., 112., 
  0., 0., 5484.022, 0., 0., 79.83, 0., 0., 0.39, "", "", "", "", "", "", "", 
  "", "", "", "", "", "", "", "", "", "", "", "", "", "", 5013., "", "", "", 
  3573., "", 1.402985*^6, 45.194, 22.4, 2.846, 1.752, 22604.873, "", 202.812, 
  7.78, "", "", 24.64, 2.1, 58.74, 0.592}, 
 {"GNQ", "Africa", "Equatorial Guinea", "2021-05-07", 7694., 0., 0., 112., 
  0., 0., 5484.022, 0., 0., 79.83, 0., 0., 0.38, "", "", "", "", "", "", "", 
  "", "", "", "", "", "", "", "", "", "", "", "", "", "", 5013., "", "", "", 
  3573., "", 1.402985*^6, 45.194, 22.4, 2.846, 1.752, 22604.873, "", 202.812, 
  7.78, "", "", 24.64, 2.1, 58.74, 0.592}, 
 {"GNQ", "Africa", "Equatorial Guinea", "2021-05-08", 7694., 0., 0., 112., 
  0., 0., 5484.022, 0., 0., 79.83, 0., 0., 0.37, "", "", "", "", "", "", "", 
  "", "", "", "", "", "", "", "", "", "", "", "", "", "", 5013., "", "", "", 
  3573., "", 1.402985*^6, 45.194, 22.4, 2.846, 1.752, 22604.873, "", 202.812, 
  7.78, "", "", 24.64, 2.1, 58.74, 0.592}, 
 {"GNQ", "Africa", "Equatorial Guinea", "2021-05-09", 7694., 0., 0., 112., 
  0., 0., 5484.022, 0., 0., 79.83, 0., 0., 0.36, "", "", "", "", "", "", "", 
  "", "", "", "", "", "", "", "", "", "", "", "", "", "", 5013., "", "", "", 
  3573., "", 1.402985*^6, 45.194, 22.4, 2.846, 1.752, 22604.873, "", 202.812, 
  7.78, "", "", 24.64, 2.1, 58.74, 0.592}, 
 {"GNQ", "Africa", "Equatorial Guinea", "2021-05-10", 7694., 0., 0., 112., 
  0., 0., 5484.022, 0., 0., 79.83, 0., 0., 0.36, "", "", "", "", "", "", "", 
  "", "", "", "", "", "", "", "", "", "", "", "", "", "", 5013., "", "", "", 
  3573., "", 1.402985*^6, 45.194, 22.4, 2.846, 1.752, 22604.873, "", 202.812, 
  7.78, "", "", 24.64, 2.1, 58.74, 0.592}, 
 {"GNQ", "Africa", "Equatorial Guinea", "2021-05-11", 7694., 0., 0., 112., 
  0., 0., 5484.022, 0., 0., 79.83, 0., 0., 0.35, "", "", "", "", "", "", "", 
  "", "", "", "", "", "", "", "", "", "", "", "", "", "", 5013., "", "", "", 
  3573., "", 1.402985*^6, 45.194, 22.4, 2.846, 1.752, 22604.873, "", 202.812, 
  7.78, "", "", 24.64, 2.1, 58.74, 0.592}, 
 {"GNQ", "Africa", "Equatorial Guinea", "2021-05-12", 7694., 0., 0., 112., 
  0., 0., 5484.022, 0., 0., 79.83, 0., 0., 0.34, "", "", "", "", "", "", "", 
  "", "", "", "", "", "", "", "", "", "", "", "", "", "", 5013., "", "", "", 
  3573., "", 1.402985*^6, 45.194, 22.4, 2.846, 1.752, 22604.873, "", 202.812, 
  7.78, "", "", 24.64, 2.1, 58.74, 0.592}, 
 {"GNQ", "Africa", "Equatorial Guinea", "2021-05-13", 7694., 0., 0., 112., 
  0., 0., 5484.022, 0., 0., 79.83, 0., 0., 0.34, "", "", "", "", "", "", "", 
  "", "", "", "", "", "", "", "", "", "", "", "", "", "", 5013., "", "", "", 
  3573., "", 1.402985*^6, 45.194, 22.4, 2.846, 1.752, 22604.873, "", 202.812, 
  7.78, "", "", 24.64, 2.1, 58.74, 0.592}, 
 {"GNQ", "Africa", "Equatorial Guinea", "2021-05-14", 7694., 0., 0., 112., 
  0., 0., 5484.022, 0., 0., 79.83, 0., 0., 0.33, "", "", "", "", "", "", "", 
  "", "", "", "", "", "", "", "", "", "", "", "", "", "", 5013., "", "", "", 
  3573., "", 1.402985*^6, 45.194, 22.4, 2.846, 1.752, 22604.873, "", 202.812, 
  7.78, "", "", 24.64, 2.1, 58.74, 0.592}, 
 {"GNQ", "Africa", "Equatorial Guinea", "2021-05-15", 7694., 0., 0., 112., 
  0., 0., 5484.022, 0., 0., 79.83, 0., 0., 0.33, "", "", "", "", "", "", "", 
  "", "", "", "", "", "", "", "", "", "", "", "", "", "", 5013., "", "", "", 
  3573., "", 1.402985*^6, 45.194, 22.4, 2.846, 1.752, 22604.873, "", 202.812, 
  7.78, "", "", 24.64, 2.1, 58.74, 0.592}, 
 {"GNQ", "Africa", "Equatorial Guinea", "2021-05-16", 7694., 0., 0., 112., 
  0., 0., 5484.022, 0., 0., 79.83, 0., 0., 0.33, "", "", "", "", "", "", "", 
  "", "", "", "", "", "", "", "", "", "", "", "", "", "", 5013., "", "", "", 
  3573., "", 1.402985*^6, 45.194, 22.4, 2.846, 1.752, 22604.873, "", 202.812, 
  7.78, "", "", 24.64, 2.1, 58.74, 0.592}, 
 {"GNQ", "Africa", "Equatorial Guinea", "2021-05-17", 7694., 0., 0., 112., 
  0., 0., 5484.022, 0., 0., 79.83, 0., 0., 0.33, "", "", "", "", "", "", "", 
  "", "", "", "", "", "", "", "", "", "", "", "", "", "", 5013., "", "", "", 
  3573., "", 1.402985*^6, 45.194, 22.4, 2.846, 1.752, 22604.873, "", 202.812, 
  7.78, "", "", 24.64, 2.1, 58.74, 0.592}, 
 {"GNQ", "Africa", "Equatorial Guinea", "2021-05-18", 7694., 0., 0., 112., 
  0., 0., 5484.022, 0., 0., 79.83, 0., 0., 0.33, "", "", "", "", "", "", "", 
  "", "", "", "", "", "", "", "", "", "", 175770., 130641., 45129., "", 
  5013., 12.53, 9.31, 3.22, 3573., "", 1.402985*^6, 45.194, 22.4, 2.846, 
  1.752, 22604.873, "", 202.812, 7.78, "", "", 24.64, 2.1, 58.74, 0.592}, 
 {"GNQ", "Africa", "Equatorial Guinea", "2021-05-19", 7694., 0., 0., 112., 
  0., 0., 5484.022, 0., 0., 79.83, 0., 0., 0.34, "", "", "", "", "", "", "", 
  "", "", "", "", "", "", "", "", "", "", "", "", "", "", 4911., "", "", "", 
  3500., "", 1.402985*^6, 45.194, 22.4, 2.846, 1.752, 22604.873, "", 202.812, 
  7.78, "", "", 24.64, 2.1, 58.74, 0.592}, 
 {"GNQ", "Africa", "Equatorial Guinea", "2021-05-20", 8436., 742., 106., 
  113., 1., 0.143, 6012.894, 528.872, 75.553, 80.543, 0.713, 0.102, 0.34, "", 
  "", "", "", "", "", "", "", "", "", "", "", "", "", "", "", "", "", "", "", 
  "", 4809., "", "", "", 3428., "", 1.402985*^6, 45.194, 22.4, 2.846, 1.752, 
  22604.873, "", 202.812, 7.78, "", "", 24.64, 2.1, 58.74, 0.592}, 
 {"GNQ", "Africa", "Equatorial Guinea", "2021-05-21", 8436., 0., 106., 113., 
  0., 0.143, 6012.894, 0., 75.553, 80.543, 0., 0.102, 0.34, "", "", "", "", 
  "", "", "", "", "", "", "", "", "", "", "", "", "", "", "", "", "", 4707., 
  "", "", "", 3355., "", 1.402985*^6, 45.194, 22.4, 2.846, 1.752, 22604.873, 
  "", 202.812, 7.78, "", "", 24.64, 2.1, 58.74, 0.592}, 
 {"GNQ", "Africa", "Equatorial Guinea", "2021-05-22", 8436., 0., 106., 113., 
  0., 0.143, 6012.894, 0., 75.553, 80.543, 0., 0.102, 0.34, "", "", "", "", 
  "", "", "", "", "", "", "", "", "", "", "", "", "", 192967., 136124., 
  56843., "", 4605., 13.75, 9.7, 4.05, 3282., "", 1.402985*^6, 45.194, 22.4, 
  2.846, 1.752, 22604.873, "", 202.812, 7.78, "", "", 24.64, 2.1, 58.74, 
  0.592}, {"GNQ", "Africa", "Equatorial Guinea", "2021-05-23", 8436., 0., 
  106., 113., 0., 0.143, 6012.894, 0., 75.553, 80.543, 0., 0.102, 0.35, "", 
  "", "", "", "", "", "", "", "", "", "", "", "", "", "", "", "", "", "", "", 
  "", 4539., "", "", "", 3235., "", 1.402985*^6, 45.194, 22.4, 2.846, 1.752, 
  22604.873, "", 202.812, 7.78, "", "", 24.64, 2.1, 58.74, 0.592}, 
 {"GNQ", "Africa", "Equatorial Guinea", "2021-05-24", 8476., 40., 111.714, 
  113., 0., 0.143, 6041.405, 28.511, 79.626, 80.543, 0., 0.102, 0.36, "", "", 
  "", "", "", "", "", "", "", "", "", "", "", "", "", "", "", "", "", "", "", 
  4474., "", "", "", 3189., "", 1.402985*^6, 45.194, 22.4, 2.846, 1.752, 
  22604.873, "", 202.812, 7.78, "", "", 24.64, 2.1, 58.74, 0.592}, 
 {"GNQ", "Africa", "Equatorial Guinea", "2021-05-25", 8476., 0., 111.714, 
  113., 0., 0.143, 6041.405, 0., 79.626, 80.543, 0., 0.102, 0.36, "", "", "", 
  "", "", "", "", "", "", "", "", "", "", "", "", "", "", 206625., 142475., 
  64150., "", 4408., 14.73, 10.16, 4.57, 3142., "", 1.402985*^6, 45.194, 
  22.4, 2.846, 1.752, 22604.873, "", 202.812, 7.78, "", "", 24.64, 2.1, 
  58.74, 0.592}, {"GNQ", "Africa", "Equatorial Guinea", "2021-05-26", 8476., 
  0., 111.714, 113., 0., 0.143, 6041.405, 0., 79.626, 80.543, 0., 0.102, 
  0.36, "", "", "", "", "", "", "", "", "", "", "", "", "", "", "", "", "", 
  "", "", "", "", 4415., "", "", "", 3147., "", 1.402985*^6, 45.194, 22.4, 
  2.846, 1.752, 22604.873, "", 202.812, 7.78, "", "", 24.64, 2.1, 58.74, 
  0.592}, {"GNQ", "Africa", "Equatorial Guinea", "2021-05-27", 8476., 0., 
  5.714, 113., 0., 0., 6041.405, 0., 4.073, 80.543, 0., 0., 0.37, "", "", "", 
  "", "", "", "", "", "", "", "", "", "", "", "", "", "", "", "", "", "", 
  4423., "", "", "", 3153., "", 1.402985*^6, 45.194, 22.4, 2.846, 1.752, 
  22604.873, "", 202.812, 7.78, "", "", 24.64, 2.1, 58.74, 0.592}, 
 {"GNQ", "Africa", "Equatorial Guinea", "2021-05-28", 8476., 0., 5.714, 113., 
  0., 0., 6041.405, 0., 4.073, 80.543, 0., 0., 0.38, "", "", "", "", "", "", 
  "", "", "", "", "", "", "", "", "", "", "", 219677., 148079., 71598., "", 
  4430., 15.66, 10.55, 5.1, 3158., "", 1.402985*^6, 45.194, 22.4, 2.846, 
  1.752, 22604.873, "", 202.812, 7.78, "", "", 24.64, 2.1, 58.74, 0.592}, 
 {"GNQ", "Africa", "Equatorial Guinea", "2021-05-29", 8529., 53., 13.286, 
  118., 5., 0.714, 6079.181, 37.777, 9.47, 84.106, 3.564, 0.509, 0.39, "", 
  "", "", "", "", "", "", "", "", "", "", "", "", "", "", "", "", "", "", "", 
  "", 4046., "", "", "", 2884., "", 1.402985*^6, 45.194, 22.4, 2.846, 1.752, 
  22604.873, "", 202.812, 7.78, "", "", 24.64, 2.1, 58.74, 0.592}, 
 {"GNQ", "Africa", "Equatorial Guinea", "2021-05-30", 8529., 0., 13.286, 
  118., 0., 0.714, 6079.181, 0., 9.47, 84.106, 0., 0.509, 0.39, "", "", "", 
  "", "", "", "", "", "", "", "", "", "", "", "", "", "", "", "", "", "", 
  3625., "", "", "", 2584., "", 1.402985*^6, 45.194, 22.4, 2.846, 1.752, 
  22604.873, "", 202.812, 7.78, "", "", 24.64, 2.1, 58.74, 0.592}, 
 {"GNQ", "Africa", "Equatorial Guinea", "2021-05-31", 8529., 0., 7.571, 118., 
  0., 0.714, 6079.181, 0., 5.397, 84.106, 0., 0.509, 0.4, "", "", "", "", "", 
  "", "", "", "", "", "", "", "", "", "", "", "", 224503., 148085., 76418., 
  "", 3204., 16., 10.55, 5.45, 2284., "", 1.402985*^6, 45.194, 22.4, 2.846, 
  1.752, 22604.873, "", 202.812, 7.78, "", "", 24.64, 2.1, 58.74, 0.592}, 
 {"GNQ", "Africa", "Equatorial Guinea", "2021-06-01", 8572., 43., 13.714, 
  118., 0., 0.714, 6109.83, 30.649, 9.775, 84.106, 0., 0.509, 0.41, "", "", 
  "", "", "", "", "", "", "", "", "", "", "", "", "", "", "", "", "", "", "", 
  3110., "", "", "", 2217., "", 1.402985*^6, 45.194, 22.4, 2.846, 1.752, 
  22604.873, "", 202.812, 7.78, "", "", 24.64, 2.1, 58.74, 0.592}, 
 {"GNQ", "Africa", "Equatorial Guinea", "2021-06-02", 8572., 0., 13.714, 
  118., 0., 0.714, 6109.83, 0., 9.775, 84.106, 0., 0.509, 0.41, "", "", "", 
  "", "", "", "", "", "", "", "", "", "", "", "", "", "", "", "", "", "", 
  3045., "", "", "", 2170., "", 1.402985*^6, 45.194, 22.4, 2.846, 1.752, 
  22604.873, "", 202.812, 7.78, "", "", 24.64, 2.1, 58.74, 0.592}, 
 {"GNQ", "Africa", "Equatorial Guinea", "2021-06-03", 8572., 0., 13.714, 
  118., 0., 0.714, 6109.83, 0., 9.775, 84.106, 0., 0.509, 0.41, "", "", "", 
  "", "", "", "", "", "", "", "", "", "", "", "", "", "", 236189., 148579., 
  87610., "", 2980., 16.83, 10.59, 6.24, 2124., "", 1.402985*^6, 45.194, 
  22.4, 2.846, 1.752, 22604.873, "", 202.812, 7.78, "", "", 24.64, 2.1, 
  58.74, 0.592}, {"GNQ", "Africa", "Equatorial Guinea", "2021-06-04", 8572., 
  0., 13.714, 118., 0., 0.714, 6109.83, 0., 9.775, 84.106, 0., 0.509, 0.42, 
  "", "", "", "", "", "", "", "", "", "", "", "", "", "", "", "", "", "", "", 
  "", "", "", "", "", "", "", "", 1.402985*^6, 45.194, 22.4, 2.846, 1.752, 
  22604.873, "", 202.812, 7.78, "", "", 24.64, 2.1, 58.74, 0.592}, 
 {"GNQ", "Africa", "Equatorial Guinea", "2021-06-05", 8626., 54., 13.857, 
  118., 0., 0., 6148.319, 38.489, 9.877, 84.106, 0., 0., 0.43, "", "", "", 
  "", "", "", "", "", "", "", "", "", "", "", "", "", "", "", "", "", "", "", 
  "", "", "", "", "", 1.402985*^6, 45.194, 22.4, 2.846, 1.752, 22604.873, "", 
  202.812, 7.78, "", "", 24.64, 2.1, 58.74, 0.592}, 
 {"GNQ", "Africa", "Equatorial Guinea", "2021-06-06", 8626., 0., 13.857, 
  118., 0., 0., 6148.319, 0., 9.877, 84.106, 0., 0., 0.43, "", "", "", "", 
  "", "", "", "", "", "", "", "", "", "", "", "", "", "", "", "", "", "", "", 
  "", "", "", "", 1.402985*^6, 45.194, 22.4, 2.846, 1.752, 22604.873, "", 
  202.812, 7.78, "", "", 24.64, 2.1, 58.74, 0.592}, 
 {"GNQ", "Africa", "Equatorial Guinea", "2021-06-07", 8626., 0., 13.857, 
  118., 0., 0., 6148.319, 0., 9.877, 84.106, 0., 0., "", "", "", "", "", "", 
  "", "", "", "", "", "", "", "", "", "", "", "", "", "", "", "", "", "", "", 
  "", "", "", 1.402985*^6, 45.194, 22.4, 2.846, 1.752, 22604.873, "", 
  202.812, 7.78, "", "", 24.64, 2.1, 58.74, 0.592}, 
 {"ERI", "Africa", "Eritrea", "2020-03-21", 1., 1., "", "", "", "", 0.282, 
  0.282, "", "", "", "", "", "", "", "", "", "", "", "", "", "", "", "", "", 
  "", "", "", "", "", "", "", "", "", "", "", "", "", "", 22.22, 3.546427*^6, 
  44.304, 19.3, 3.607, 2.171, 1510.459, "", 311.11, 6.05, 0.2, 11.4, "", 0.7, 
  66.32, 0.459}, {"ERI", "Africa", "Eritrea", "2020-03-22", 1., 0., "", "", 
  "", "", 0.282, 0., "", "", "", "", "", "", "", "", "", "", "", "", "", "", 
  "", "", "", "", "", "", "", "", "", "", "", "", "", "", "", "", "", 22.22, 
  3.546427*^6, 44.304, 19.3, 3.607, 2.171, 1510.459, "", 311.11, 6.05, 0.2, 
  11.4, "", 0.7, 66.32, 0.459}, {"ERI", "Africa", "Eritrea", "2020-03-23", 
  1., 0., "", "", "", "", 0.282, 0., "", "", "", "", "", "", "", "", "", "", 
  "", "", "", "", "", "", "", "", "", "", "", "", "", "", "", "", "", "", "", 
  "", "", 53.7, 3.546427*^6, 44.304, 19.3, 3.607, 2.171, 1510.459, "", 
  311.11, 6.05, 0.2, 11.4, "", 0.7, 66.32, 0.459}, 
 {"ERI", "Africa", "Eritrea", "2020-03-24", 1., 0., "", "", "", "", 0.282, 
  0., "", "", "", "", "", "", "", "", "", "", "", "", "", "", "", "", "", "", 
  "", "", "", "", "", "", "", "", "", "", "", "", "", 53.7, 3.546427*^6, 
  44.304, 19.3, 3.607, 2.171, 1510.459, "", 311.11, 6.05, 0.2, 11.4, "", 0.7, 
  66.32, 0.459}, {"ERI", "Africa", "Eritrea", "2020-03-25", 4., 3., "", "", 
  "", "", 1.128, 0.846, "", "", "", "", "", "", "", "", "", "", "", "", "", 
  "", "", "", "", "", "", "", "", "", "", "", "", "", "", "", "", "", "", 
  56.48, 3.546427*^6, 44.304, 19.3, 3.607, 2.171, 1510.459, "", 311.11, 6.05, 
  0.2, 11.4, "", 0.7, 66.32, 0.459}, {"ERI", "Africa", "Eritrea", 
  "2020-03-26", 6., 2., 0.857, "", "", 0., 1.692, 0.564, 0.242, "", "", 0., 
  "", "", "", "", "", "", "", "", "", "", "", "", "", "", "", "", "", "", "", 
  "", "", "", "", "", "", "", "", 56.48, 3.546427*^6, 44.304, 19.3, 3.607, 
  2.171, 1510.459, "", 311.11, 6.05, 0.2, 11.4, "", 0.7, 66.32, 0.459}, 
 {"ERI", "Africa", "Eritrea", "2020-03-27", 6., 0., 0.857, "", "", 0., 1.692, 
  0., 0.242, "", "", 0., "", "", "", "", "", "", "", "", "", "", "", "", "", 
  "", "", "", "", "", "", "", "", "", "", "", "", "", "", 73.15, 3.546427*^6, 
  44.304, 19.3, 3.607, 2.171, 1510.459, "", 311.11, 6.05, 0.2, 11.4, "", 0.7, 
  66.32, 0.459}, {"ERI", "Africa", "Eritrea", "2020-03-28", 6., 0., 0.714, 
  "", "", 0., 1.692, 0., 0.201, "", "", 0., "", "", "", "", "", "", "", "", 
  "", "", "", "", "", "", "", "", "", "", "", "", "", "", "", "", "", "", "", 
  73.15, 3.546427*^6, 44.304, 19.3, 3.607, 2.171, 1510.459, "", 311.11, 6.05, 
  0.2, 11.4, "", 0.7, 66.32, 0.459}, {"ERI", "Africa", "Eritrea", 
  "2020-03-29", 12., 6., 1.571, "", "", 0., 3.384, 1.692, 0.443, "", "", 0., 
  "", "", "", "", "", "", "", "", "", "", "", "", "", "", "", "", "", "", "", 
  "", "", "", "", "", "", "", "", 73.15, 3.546427*^6, 44.304, 19.3, 3.607, 
  2.171, 1510.459, "", 311.11, 6.05, 0.2, 11.4, "", 0.7, 66.32, 0.459}, 
 {"ERI", "Africa", "Eritrea", "2020-03-30", 12., 0., 1.571, "", "", 0., 
  3.384, 0., 0.443, "", "", 0., "", "", "", "", "", "", "", "", "", "", "", 
  "", "", "", "", "", "", "", "", "", "", "", "", "", "", "", "", 73.15, 
  3.546427*^6, 44.304, 19.3, 3.607, 2.171, 1510.459, "", 311.11, 6.05, 0.2, 
  11.4, "", 0.7, 66.32, 0.459}, {"ERI", "Africa", "Eritrea", "2020-03-31", 
  15., 3., 2., "", "", 0., 4.23, 0.846, 0.564, "", "", 0., "", "", "", "", 
  "", "", "", "", "", "", "", "", "", "", "", "", "", "", "", "", "", "", "", 
  "", "", "", "", 80.56, 3.546427*^6, 44.304, 19.3, 3.607, 2.171, 1510.459, 
  "", 311.11, 6.05, 0.2, 11.4, "", 0.7, 66.32, 0.459}, 
 {"ERI", "Africa", "Eritrea", "2020-04-01", 15., 0., 1.571, "", "", 0., 4.23, 
  0., 0.443, "", "", 0., "", "", "", "", "", "", "", "", "", "", "", "", "", 
  "", "", "", "", "", "", "", "", "", "", "", "", "", "", 93.52, 3.546427*^6, 
  44.304, 19.3, 3.607, 2.171, 1510.459, "", 311.11, 6.05, 0.2, 11.4, "", 0.7, 
  66.32, 0.459}, {"ERI", "Africa", "Eritrea", "2020-04-02", 22., 7., 2.286, 
  "", "", 0., 6.203, 1.974, 0.645, "", "", 0., "", "", "", "", "", "", "", 
  "", "", "", "", "", "", "", "", "", "", "", "", "", "", "", "", "", "", "", 
  "", 93.52, 3.546427*^6, 44.304, 19.3, 3.607, 2.171, 1510.459, "", 311.11, 
  6.05, 0.2, 11.4, "", 0.7, 66.32, 0.459}, {"ERI", "Africa", "Eritrea", 
  "2020-04-03", 22., 0., 2.286, "", "", 0., 6.203, 0., 0.645, "", "", 0., "", 
  "", "", "", "", "", "", "", "", "", "", "", "", "", "", "", "", "", "", "", 
  "", "", "", "", "", "", "", 93.52, 3.546427*^6, 44.304, 19.3, 3.607, 2.171, 
  1510.459, "", 311.11, 6.05, 0.2, 11.4, "", 0.7, 66.32, 0.459}, 
 {"ERI", "Africa", "Eritrea", "2020-04-04", 29., 7., 3.286, "", "", 0., 
  8.177, 1.974, 0.926, "", "", 0., "", "", "", "", "", "", "", "", "", "", 
  "", "", "", "", "", "", "", "", "", "", "", "", "", "", "", "", "", 93.52, 
  3.546427*^6, 44.304, 19.3, 3.607, 2.171, 1510.459, "", 311.11, 6.05, 0.2, 
  11.4, "", 0.7, 66.32, 0.459}, {"ERI", "Africa", "Eritrea", "2020-04-05", 
  29., 0., 2.429, "", "", 0., 8.177, 0., 0.685, "", "", 0., "", "", "", "", 
  "", "", "", "", "", "", "", "", "", "", "", "", "", "", "", "", "", "", "", 
  "", "", "", "", 93.52, 3.546427*^6, 44.304, 19.3, 3.607, 2.171, 1510.459, 
  "", 311.11, 6.05, 0.2, 11.4, "", 0.7, 66.32, 0.459}, 
 {"ERI", "Africa", "Eritrea", "2020-04-06", 31., 2., 2.714, "", "", 0., 
  8.741, 0.564, 0.765, "", "", 0., "", "", "", "", "", "", "", "", "", "", 
  "", "", "", "", "", "", "", "", "", "", "", "", "", "", "", "", "", 93.52, 
  3.546427*^6, 44.304, 19.3, 3.607, 2.171, 1510.459, "", 311.11, 6.05, 0.2, 
  11.4, "", 0.7, 66.32, 0.459}, {"ERI", "Africa", "Eritrea", "2020-04-07", 
  31., 0., 2.286, "", "", 0., 8.741, 0., 0.645, "", "", 0., "", "", "", "", 
  "", "", "", "", "", "", "", "", "", "", "", "", "", "", "", "", "", "", "", 
  "", "", "", "", 93.52, 3.546427*^6, 44.304, 19.3, 3.607, 2.171, 1510.459, 
  "", 311.11, 6.05, 0.2, 11.4, "", 0.7, 66.32, 0.459}, 
 {"ERI", "Africa", "Eritrea", "2020-04-08", 33., 2., 2.571, "", "", 0., 
  9.305, 0.564, 0.725, "", "", 0., "", "", "", "", "", "", "", "", "", "", 
  "", "", "", "", "", "", "", "", "", "", "", "", "", "", "", "", "", 93.52, 
  3.546427*^6, 44.304, 19.3, 3.607, 2.171, 1510.459, "", 311.11, 6.05, 0.2, 
  11.4, "", 0.7, 66.32, 0.459}, {"ERI", "Africa", "Eritrea", "2020-04-09", 
  33., 0., 1.571, "", "", 0., 9.305, 0., 0.443, "", "", 0., "", "", "", "", 
  "", "", "", "", "", "", "", "", "", "", "", "", "", "", "", "", "", "", "", 
  "", "", "", "", 93.52, 3.546427*^6, 44.304, 19.3, 3.607, 2.171, 1510.459, 
  "", 311.11, 6.05, 0.2, 11.4, "", 0.7, 66.32, 0.459}, 
 {"ERI", "Africa", "Eritrea", "2020-04-10", 34., 1., 1.714, "", "", 0., 
  9.587, 0.282, 0.483, "", "", 0., "", "", "", "", "", "", "", "", "", "", 
  "", "", "", "", "", "", "", "", "", "", "", "", "", "", "", "", "", 93.52, 
  3.546427*^6, 44.304, 19.3, 3.607, 2.171, 1510.459, "", 311.11, 6.05, 0.2, 
  11.4, "", 0.7, 66.32, 0.459}, {"ERI", "Africa", "Eritrea", "2020-04-11", 
  34., 0., 0.714, "", "", 0., 9.587, 0., 0.201, "", "", 0., "", "", "", "", 
  "", "", "", "", "", "", "", "", "", "", "", "", "", "", "", "", "", "", "", 
  "", "", "", "", 93.52, 3.546427*^6, 44.304, 19.3, 3.607, 2.171, 1510.459, 
  "", 311.11, 6.05, 0.2, 11.4, "", 0.7, 66.32, 0.459}, 
 {"ERI", "Africa", "Eritrea", "2020-04-12", 34., 0., 0.714, "", "", 0., 
  9.587, 0., 0.201, "", "", 0., "", "", "", "", "", "", "", "", "", "", "", 
  "", "", "", "", "", "", "", "", "", "", "", "", "", "", "", "", 93.52, 
  3.546427*^6, 44.304, 19.3, 3.607, 2.171, 1510.459, "", 311.11, 6.05, 0.2, 
  11.4, "", 0.7, 66.32, 0.459}, {"ERI", "Africa", "Eritrea", "2020-04-13", 
  34., 0., 0.429, "", "", 0., 9.587, 0., 0.121, "", "", 0., "", "", "", "", 
  "", "", "", "", "", "", "", "", "", "", "", "", "", "", "", "", "", "", "", 
  "", "", "", "", 93.52, 3.546427*^6, 44.304, 19.3, 3.607, 2.171, 1510.459, 
  "", 311.11, 6.05, 0.2, 11.4, "", 0.7, 66.32, 0.459}, 
 {"ERI", "Africa", "Eritrea", "2020-04-14", 34., 0., 0.429, "", "", 0., 
  9.587, 0., 0.121, "", "", 0., "", "", "", "", "", "", "", "", "", "", "", 
  "", "", "", "", "", "", "", "", "", "", "", "", "", "", "", "", 93.52, 
  3.546427*^6, 44.304, 19.3, 3.607, 2.171, 1510.459, "", 311.11, 6.05, 0.2, 
  11.4, "", 0.7, 66.32, 0.459}, {"ERI", "Africa", "Eritrea", "2020-04-15", 
  35., 1., 0.286, "", "", 0., 9.869, 0.282, 0.081, "", "", 0., "", "", "", 
  "", "", "", "", "", "", "", "", "", "", "", "", "", "", "", "", "", "", "", 
  "", "", "", "", "", 93.52, 3.546427*^6, 44.304, 19.3, 3.607, 2.171, 
  1510.459, "", 311.11, 6.05, 0.2, 11.4, "", 0.7, 66.32, 0.459}, 
 {"ERI", "Africa", "Eritrea", "2020-04-16", 35., 0., 0.286, "", "", 0., 
  9.869, 0., 0.081, "", "", 0., "", "", "", "", "", "", "", "", "", "", "", 
  "", "", "", "", "", "", "", "", "", "", "", "", "", "", "", "", 93.52, 
  3.546427*^6, 44.304, 19.3, 3.607, 2.171, 1510.459, "", 311.11, 6.05, 0.2, 
  11.4, "", 0.7, 66.32, 0.459}, {"ERI", "Africa", "Eritrea", "2020-04-17", 
  35., 0., 0.143, "", "", 0., 9.869, 0., 0.04, "", "", 0., "", "", "", "", 
  "", "", "", "", "", "", "", "", "", "", "", "", "", "", "", "", "", "", "", 
  "", "", "", "", 93.52, 3.546427*^6, 44.304, 19.3, 3.607, 2.171, 1510.459, 
  "", 311.11, 6.05, 0.2, 11.4, "", 0.7, 66.32, 0.459}, 
 {"ERI", "Africa", "Eritrea", "2020-04-18", 39., 4., 0.714, "", "", 0., 
  10.997, 1.128, 0.201, "", "", 0., "", "", "", "", "", "", "", "", "", "", 
  "", "", "", "", "", "", "", "", "", "", "", "", "", "", "", "", "", 93.52, 
  3.546427*^6, 44.304, 19.3, 3.607, 2.171, 1510.459, "", 311.11, 6.05, 0.2, 
  11.4, "", 0.7, 66.32, 0.459}, {"ERI", "Africa", "Eritrea", "2020-04-19", 
  39., 0., 0.714, "", "", 0., 10.997, 0., 0.201, "", "", 0., "", "", "", "", 
  "", "", "", "", "", "", "", "", "", "", "", "", "", "", "", "", "", "", "", 
  "", "", "", "", 93.52, 3.546427*^6, 44.304, 19.3, 3.607, 2.171, 1510.459, 
  "", 311.11, 6.05, 0.2, 11.4, "", 0.7, 66.32, 0.459}, 
 {"ERI", "Africa", "Eritrea", "2020-04-20", 39., 0., 0.714, "", "", 0., 
  10.997, 0., 0.201, "", "", 0., "", "", "", "", "", "", "", "", "", "", "", 
  "", "", "", "", "", "", "", "", "", "", "", "", "", "", "", "", 93.52, 
  3.546427*^6, 44.304, 19.3, 3.607, 2.171, 1510.459, "", 311.11, 6.05, 0.2, 
  11.4, "", 0.7, 66.32, 0.459}, {"ERI", "Africa", "Eritrea", "2020-04-21", 
  39., 0., 0.714, "", "", 0., 10.997, 0., 0.201, "", "", 0., "", "", "", "", 
  "", "", "", "", "", "", "", "", "", "", "", "", "", "", "", "", "", "", "", 
  "", "", "", "", 93.52, 3.546427*^6, 44.304, 19.3, 3.607, 2.171, 1510.459, 
  "", 311.11, 6.05, 0.2, 11.4, "", 0.7, 66.32, 0.459}, 
 {"ERI", "Africa", "Eritrea", "2020-04-22", 39., 0., 0.571, "", "", 0., 
  10.997, 0., 0.161, "", "", 0., "", "", "", "", "", "", "", "", "", "", "", 
  "", "", "", "", "", "", "", "", "", "", "", "", "", "", "", "", 93.52, 
  3.546427*^6, 44.304, 19.3, 3.607, 2.171, 1510.459, "", 311.11, 6.05, 0.2, 
  11.4, "", 0.7, 66.32, 0.459}, {"ERI", "Africa", "Eritrea", "2020-04-23", 
  39., 0., 0.571, "", "", 0., 10.997, 0., 0.161, "", "", 0., "", "", "", "", 
  "", "", "", "", "", "", "", "", "", "", "", "", "", "", "", "", "", "", "", 
  "", "", "", "", 93.52, 3.546427*^6, 44.304, 19.3, 3.607, 2.171, 1510.459, 
  "", 311.11, 6.05, 0.2, 11.4, "", 0.7, 66.32, 0.459}, 
 {"ERI", "Africa", "Eritrea", "2020-04-24", 39., 0., 0.571, "", "", 0., 
  10.997, 0., 0.161, "", "", 0., "", "", "", "", "", "", "", "", "", "", "", 
  "", "", "", "", "", "", "", "", "", "", "", "", "", "", "", "", 93.52, 
  3.546427*^6, 44.304, 19.3, 3.607, 2.171, 1510.459, "", 311.11, 6.05, 0.2, 
  11.4, "", 0.7, 66.32, 0.459}, {"ERI", "Africa", "Eritrea", "2020-04-25", 
  39., 0., 0., "", "", 0., 10.997, 0., 0., "", "", 0., "", "", "", "", "", 
  "", "", "", "", "", "", "", "", "", "", "", "", "", "", "", "", "", "", "", 
  "", "", "", 93.52, 3.546427*^6, 44.304, 19.3, 3.607, 2.171, 1510.459, "", 
  311.11, 6.05, 0.2, 11.4, "", 0.7, 66.32, 0.459}, 
 {"ERI", "Africa", "Eritrea", "2020-04-26", 39., 0., 0., "", "", 0., 10.997, 
  0., 0., "", "", 0., "", "", "", "", "", "", "", "", "", "", "", "", "", "", 
  "", "", "", "", "", "", "", "", "", "", "", "", "", 93.52, 3.546427*^6, 
  44.304, 19.3, 3.607, 2.171, 1510.459, "", 311.11, 6.05, 0.2, 11.4, "", 0.7, 
  66.32, 0.459}, {"ERI", "Africa", "Eritrea", "2020-04-27", 39., 0., 0., "", 
  "", 0., 10.997, 0., 0., "", "", 0., "", "", "", "", "", "", "", "", "", "", 
  "", "", "", "", "", "", "", "", "", "", "", "", "", "", "", "", "", 93.52, 
  3.546427*^6, 44.304, 19.3, 3.607, 2.171, 1510.459, "", 311.11, 6.05, 0.2, 
  11.4, "", 0.7, 66.32, 0.459}, {"ERI", "Africa", "Eritrea", "2020-04-28", 
  39., 0., 0., "", "", 0., 10.997, 0., 0., "", "", 0., "", "", "", "", "", 
  "", "", "", "", "", "", "", "", "", "", "", "", "", "", "", "", "", "", "", 
  "", "", "", 93.52, 3.546427*^6, 44.304, 19.3, 3.607, 2.171, 1510.459, "", 
  311.11, 6.05, 0.2, 11.4, "", 0.7, 66.32, 0.459}, 
 {"ERI", "Africa", "Eritrea", "2020-04-29", 39., 0., 0., "", "", 0., 10.997, 
  0., 0., "", "", 0., "", "", "", "", "", "", "", "", "", "", "", "", "", "", 
  "", "", "", "", "", "", "", "", "", "", "", "", "", 93.52, 3.546427*^6, 
  44.304, 19.3, 3.607, 2.171, 1510.459, "", 311.11, 6.05, 0.2, 11.4, "", 0.7, 
  66.32, 0.459}, {"ERI", "Africa", "Eritrea", "2020-04-30", 39., 0., 0., "", 
  "", 0., 10.997, 0., 0., "", "", 0., "", "", "", "", "", "", "", "", "", "", 
  "", "", "", "", "", "", "", "", "", "", "", "", "", "", "", "", "", 93.52, 
  3.546427*^6, 44.304, 19.3, 3.607, 2.171, 1510.459, "", 311.11, 6.05, 0.2, 
  11.4, "", 0.7, 66.32, 0.459}, {"ERI", "Africa", "Eritrea", "2020-05-01", 
  39., 0., 0., "", "", 0., 10.997, 0., 0., "", "", 0., "", "", "", "", "", 
  "", "", "", "", "", "", "", "", "", "", "", "", "", "", "", "", "", "", "", 
  "", "", "", 93.52, 3.546427*^6, 44.304, 19.3, 3.607, 2.171, 1510.459, "", 
  311.11, 6.05, 0.2, 11.4, "", 0.7, 66.32, 0.459}, 
 {"ERI", "Africa", "Eritrea", "2020-05-02", 39., 0., 0., "", "", 0., 10.997, 
  0., 0., "", "", 0., "", "", "", "", "", "", "", "", "", "", "", "", "", "", 
  "", "", "", "", "", "", "", "", "", "", "", "", "", 93.52, 3.546427*^6, 
  44.304, 19.3, 3.607, 2.171, 1510.459, "", 311.11, 6.05, 0.2, 11.4, "", 0.7, 
  66.32, 0.459}, {"ERI", "Africa", "Eritrea", "2020-05-03", 39., 0., 0., "", 
  "", 0., 10.997, 0., 0., "", "", 0., "", "", "", "", "", "", "", "", "", "", 
  "", "", "", "", "", "", "", "", "", "", "", "", "", "", "", "", "", 93.52, 
  3.546427*^6, 44.304, 19.3, 3.607, 2.171, 1510.459, "", 311.11, 6.05, 0.2, 
  11.4, "", 0.7, 66.32, 0.459}, {"ERI", "Africa", "Eritrea", "2020-05-04", 
  39., 0., 0., "", "", 0., 10.997, 0., 0., "", "", 0., "", "", "", "", "", 
  "", "", "", "", "", "", "", "", "", "", "", "", "", "", "", "", "", "", "", 
  "", "", "", 93.52, 3.546427*^6, 44.304, 19.3, 3.607, 2.171, 1510.459, "", 
  311.11, 6.05, 0.2, 11.4, "", 0.7, 66.32, 0.459}, 
 {"ERI", "Africa", "Eritrea", "2020-05-05", 39., 0., 0., "", "", 0., 10.997, 
  0., 0., "", "", 0., "", "", "", "", "", "", "", "", "", "", "", "", "", "", 
  "", "", "", "", "", "", "", "", "", "", "", "", "", 93.52, 3.546427*^6, 
  44.304, 19.3, 3.607, 2.171, 1510.459, "", 311.11, 6.05, 0.2, 11.4, "", 0.7, 
  66.32, 0.459}, {"ERI", "Africa", "Eritrea", "2020-05-06", 39., 0., 0., "", 
  "", 0., 10.997, 0., 0., "", "", 0., "", "", "", "", "", "", "", "", "", "", 
  "", "", "", "", "", "", "", "", "", "", "", "", "", "", "", "", "", 93.52, 
  3.546427*^6, 44.304, 19.3, 3.607, 2.171, 1510.459, "", 311.11, 6.05, 0.2, 
  11.4, "", 0.7, 66.32, 0.459}, {"ERI", "Africa", "Eritrea", "2020-05-07", 
  39., 0., 0., "", "", 0., 10.997, 0., 0., "", "", 0., "", "", "", "", "", 
  "", "", "", "", "", "", "", "", "", "", "", "", "", "", "", "", "", "", "", 
  "", "", "", 93.52, 3.546427*^6, 44.304, 19.3, 3.607, 2.171, 1510.459, "", 
  311.11, 6.05, 0.2, 11.4, "", 0.7, 66.32, 0.459}, 
 {"ERI", "Africa", "Eritrea", "2020-05-08", 39., 0., 0., "", "", 0., 10.997, 
  0., 0., "", "", 0., "", "", "", "", "", "", "", "", "", "", "", "", "", "", 
  "", "", "", "", "", "", "", "", "", "", "", "", "", 93.52, 3.546427*^6, 
  44.304, 19.3, 3.607, 2.171, 1510.459, "", 311.11, 6.05, 0.2, 11.4, "", 0.7, 
  66.32, 0.459}, {"ERI", "Africa", "Eritrea", "2020-05-09", 39., 0., 0., "", 
  "", 0., 10.997, 0., 0., "", "", 0., "", "", "", "", "", "", "", "", "", "", 
  "", "", "", "", "", "", "", "", "", "", "", "", "", "", "", "", "", 93.52, 
  3.546427*^6, 44.304, 19.3, 3.607, 2.171, 1510.459, "", 311.11, 6.05, 0.2, 
  11.4, "", 0.7, 66.32, 0.459}, {"ERI", "Africa", "Eritrea", "2020-05-10", 
  39., 0., 0., "", "", 0., 10.997, 0., 0., "", "", 0., "", "", "", "", "", 
  "", "", "", "", "", "", "", "", "", "", "", "", "", "", "", "", "", "", "", 
  "", "", "", 93.52, 3.546427*^6, 44.304, 19.3, 3.607, 2.171, 1510.459, "", 
  311.11, 6.05, 0.2, 11.4, "", 0.7, 66.32, 0.459}, 
 {"ERI", "Africa", "Eritrea", "2020-05-11", 39., 0., 0., "", "", 0., 10.997, 
  0., 0., "", "", 0., "", "", "", "", "", "", "", "", "", "", "", "", "", "", 
  "", "", "", "", "", "", "", "", "", "", "", "", "", 93.52, 3.546427*^6, 
  44.304, 19.3, 3.607, 2.171, 1510.459, "", 311.11, 6.05, 0.2, 11.4, "", 0.7, 
  66.32, 0.459}, {"ERI", "Africa", "Eritrea", "2020-05-12", 39., 0., 0., "", 
  "", 0., 10.997, 0., 0., "", "", 0., "", "", "", "", "", "", "", "", "", "", 
  "", "", "", "", "", "", "", "", "", "", "", "", "", "", "", "", "", 93.52, 
  3.546427*^6, 44.304, 19.3, 3.607, 2.171, 1510.459, "", 311.11, 6.05, 0.2, 
  11.4, "", 0.7, 66.32, 0.459}, {"ERI", "Africa", "Eritrea", "2020-05-13", 
  39., 0., 0., "", "", 0., 10.997, 0., 0., "", "", 0., "", "", "", "", "", 
  "", "", "", "", "", "", "", "", "", "", "", "", "", "", "", "", "", "", "", 
  "", "", "", 93.52, 3.546427*^6, 44.304, 19.3, 3.607, 2.171, 1510.459, "", 
  311.11, 6.05, 0.2, 11.4, "", 0.7, 66.32, 0.459}, 
 {"ERI", "Africa", "Eritrea", "2020-05-14", 39., 0., 0., "", "", 0., 10.997, 
  0., 0., "", "", 0., "", "", "", "", "", "", "", "", "", "", "", "", "", "", 
  "", "", "", "", "", "", "", "", "", "", "", "", "", 93.52, 3.546427*^6, 
  44.304, 19.3, 3.607, 2.171, 1510.459, "", 311.11, 6.05, 0.2, 11.4, "", 0.7, 
  66.32, 0.459}, {"ERI", "Africa", "Eritrea", "2020-05-15", 39., 0., 0., "", 
  "", 0., 10.997, 0., 0., "", "", 0., "", "", "", "", "", "", "", "", "", "", 
  "", "", "", "", "", "", "", "", "", "", "", "", "", "", "", "", "", 93.52, 
  3.546427*^6, 44.304, 19.3, 3.607, 2.171, 1510.459, "", 311.11, 6.05, 0.2, 
  11.4, "", 0.7, 66.32, 0.459}, {"ERI", "Africa", "Eritrea", "2020-05-16", 
  39., 0., 0., "", "", 0., 10.997, 0., 0., "", "", 0., "", "", "", "", "", 
  "", "", "", "", "", "", "", "", "", "", "", "", "", "", "", "", "", "", "", 
  "", "", "", 93.52, 3.546427*^6, 44.304, 19.3, 3.607, 2.171, 1510.459, "", 
  311.11, 6.05, 0.2, 11.4, "", 0.7, 66.32, 0.459}, 
 {"ERI", "Africa", "Eritrea", "2020-05-17", 39., 0., 0., "", "", 0., 10.997, 
  0., 0., "", "", 0., "", "", "", "", "", "", "", "", "", "", "", "", "", "", 
  "", "", "", "", "", "", "", "", "", "", "", "", "", 93.52, 3.546427*^6, 
  44.304, 19.3, 3.607, 2.171, 1510.459, "", 311.11, 6.05, 0.2, 11.4, "", 0.7, 
  66.32, 0.459}, {"ERI", "Africa", "Eritrea", "2020-05-18", 39., 0., 0., "", 
  "", 0., 10.997, 0., 0., "", "", 0., "", "", "", "", "", "", "", "", "", "", 
  "", "", "", "", "", "", "", "", "", "", "", "", "", "", "", "", "", 93.52, 
  3.546427*^6, 44.304, 19.3, 3.607, 2.171, 1510.459, "", 311.11, 6.05, 0.2, 
  11.4, "", 0.7, 66.32, 0.459}, {"ERI", "Africa", "Eritrea", "2020-05-19", 
  39., 0., 0., "", "", 0., 10.997, 0., 0., "", "", 0., "", "", "", "", "", 
  "", "", "", "", "", "", "", "", "", "", "", "", "", "", "", "", "", "", "", 
  "", "", "", 93.52, 3.546427*^6, 44.304, 19.3, 3.607, 2.171, 1510.459, "", 
  311.11, 6.05, 0.2, 11.4, "", 0.7, 66.32, 0.459}, 
 {"ERI", "Africa", "Eritrea", "2020-05-20", 39., 0., 0., "", "", 0., 10.997, 
  0., 0., "", "", 0., "", "", "", "", "", "", "", "", "", "", "", "", "", "", 
  "", "", "", "", "", "", "", "", "", "", "", "", "", 93.52, 3.546427*^6, 
  44.304, 19.3, 3.607, 2.171, 1510.459, "", 311.11, 6.05, 0.2, 11.4, "", 0.7, 
  66.32, 0.459}, {"ERI", "Africa", "Eritrea", "2020-05-21", 39., 0., 0., "", 
  "", 0., 10.997, 0., 0., "", "", 0., "", "", "", "", "", "", "", "", "", "", 
  "", "", "", "", "", "", "", "", "", "", "", "", "", "", "", "", "", 93.52, 
  3.546427*^6, 44.304, 19.3, 3.607, 2.171, 1510.459, "", 311.11, 6.05, 0.2, 
  11.4, "", 0.7, 66.32, 0.459}, {"ERI", "Africa", "Eritrea", "2020-05-22", 
  39., 0., 0., "", "", 0., 10.997, 0., 0., "", "", 0., "", "", "", "", "", 
  "", "", "", "", "", "", "", "", "", "", "", "", "", "", "", "", "", "", "", 
  "", "", "", 93.52, 3.546427*^6, 44.304, 19.3, 3.607, 2.171, 1510.459, "", 
  311.11, 6.05, 0.2, 11.4, "", 0.7, 66.32, 0.459}, 
 {"ERI", "Africa", "Eritrea", "2020-05-23", 39., 0., 0., "", "", 0., 10.997, 
  0., 0., "", "", 0., "", "", "", "", "", "", "", "", "", "", "", "", "", "", 
  "", "", "", "", "", "", "", "", "", "", "", "", "", 93.52, 3.546427*^6, 
  44.304, 19.3, 3.607, 2.171, 1510.459, "", 311.11, 6.05, 0.2, 11.4, "", 0.7, 
  66.32, 0.459}, {"ERI", "Africa", "Eritrea", "2020-05-24", 39., 0., 0., "", 
  "", 0., 10.997, 0., 0., "", "", 0., "", "", "", "", "", "", "", "", "", "", 
  "", "", "", "", "", "", "", "", "", "", "", "", "", "", "", "", "", 93.52, 
  3.546427*^6, 44.304, 19.3, 3.607, 2.171, 1510.459, "", 311.11, 6.05, 0.2, 
  11.4, "", 0.7, 66.32, 0.459}, {"ERI", "Africa", "Eritrea", "2020-05-25", 
  39., 0., 0., "", "", 0., 10.997, 0., 0., "", "", 0., "", "", "", "", "", 
  "", "", "", "", "", "", "", "", "", "", "", "", "", "", "", "", "", "", "", 
  "", "", "", 93.52, 3.546427*^6, 44.304, 19.3, 3.607, 2.171, 1510.459, "", 
  311.11, 6.05, 0.2, 11.4, "", 0.7, 66.32, 0.459}, 
 {"ERI", "Africa", "Eritrea", "2020-05-26", 39., 0., 0., "", "", 0., 10.997, 
  0., 0., "", "", 0., "", "", "", "", "", "", "", "", "", "", "", "", "", "", 
  "", "", "", "", "", "", "", "", "", "", "", "", "", 93.52, 3.546427*^6, 
  44.304, 19.3, 3.607, 2.171, 1510.459, "", 311.11, 6.05, 0.2, 11.4, "", 0.7, 
  66.32, 0.459}, {"ERI", "Africa", "Eritrea", "2020-05-27", 39., 0., 0., "", 
  "", 0., 10.997, 0., 0., "", "", 0., "", "", "", "", "", "", "", "", "", "", 
  "", "", "", "", "", "", "", "", "", "", "", "", "", "", "", "", "", 93.52, 
  3.546427*^6, 44.304, 19.3, 3.607, 2.171, 1510.459, "", 311.11, 6.05, 0.2, 
  11.4, "", 0.7, 66.32, 0.459}, {"ERI", "Africa", "Eritrea", "2020-05-28", 
  39., 0., 0., "", "", 0., 10.997, 0., 0., "", "", 0., "", "", "", "", "", 
  "", "", "", "", "", "", "", "", "", "", "", "", "", "", "", "", "", "", "", 
  "", "", "", 93.52, 3.546427*^6, 44.304, 19.3, 3.607, 2.171, 1510.459, "", 
  311.11, 6.05, 0.2, 11.4, "", 0.7, 66.32, 0.459}, 
 {"ERI", "Africa", "Eritrea", "2020-05-29", 39., 0., 0., "", "", 0., 10.997, 
  0., 0., "", "", 0., "", "", "", "", "", "", "", "", "", "", "", "", "", "", 
  "", "", "", "", "", "", "", "", "", "", "", "", "", 93.52, 3.546427*^6, 
  44.304, 19.3, 3.607, 2.171, 1510.459, "", 311.11, 6.05, 0.2, 11.4, "", 0.7, 
  66.32, 0.459}, {"ERI", "Africa", "Eritrea", "2020-05-30", 39., 0., 0., "", 
  "", 0., 10.997, 0., 0., "", "", 0., "", "", "", "", "", "", "", "", "", "", 
  "", "", "", "", "", "", "", "", "", "", "", "", "", "", "", "", "", 93.52, 
  3.546427*^6, 44.304, 19.3, 3.607, 2.171, 1510.459, "", 311.11, 6.05, 0.2, 
  11.4, "", 0.7, 66.32, 0.459}, {"ERI", "Africa", "Eritrea", "2020-05-31", 
  39., 0., 0., "", "", 0., 10.997, 0., 0., "", "", 0., "", "", "", "", "", 
  "", "", "", "", "", "", "", "", "", "", "", "", "", "", "", "", "", "", "", 
  "", "", "", 93.52, 3.546427*^6, 44.304, 19.3, 3.607, 2.171, 1510.459, "", 
  311.11, 6.05, 0.2, 11.4, "", 0.7, 66.32, 0.459}, 
 {"ERI", "Africa", "Eritrea", "2020-06-01", 39., 0., 0., "", "", 0., 10.997, 
  0., 0., "", "", 0., "", "", "", "", "", "", "", "", "", "", "", "", "", "", 
  "", "", "", "", "", "", "", "", "", "", "", "", "", 93.52, 3.546427*^6, 
  44.304, 19.3, 3.607, 2.171, 1510.459, "", 311.11, 6.05, 0.2, 11.4, "", 0.7, 
  66.32, 0.459}, {"ERI", "Africa", "Eritrea", "2020-06-02", 39., 0., 0., "", 
  "", 0., 10.997, 0., 0., "", "", 0., "", "", "", "", "", "", "", "", "", "", 
  "", "", "", "", "", "", "", "", "", "", "", "", "", "", "", "", "", 93.52, 
  3.546427*^6, 44.304, 19.3, 3.607, 2.171, 1510.459, "", 311.11, 6.05, 0.2, 
  11.4, "", 0.7, 66.32, 0.459}, {"ERI", "Africa", "Eritrea", "2020-06-03", 
  39., 0., 0., "", "", 0., 10.997, 0., 0., "", "", 0., "", "", "", "", "", 
  "", "", "", "", "", "", "", "", "", "", "", "", "", "", "", "", "", "", "", 
  "", "", "", 93.52, 3.546427*^6, 44.304, 19.3, 3.607, 2.171, 1510.459, "", 
  311.11, 6.05, 0.2, 11.4, "", 0.7, 66.32, 0.459}, 
 {"ERI", "Africa", "Eritrea", "2020-06-04", 39., 0., 0., "", "", 0., 10.997, 
  0., 0., "", "", 0., "", "", "", "", "", "", "", "", "", "", "", "", "", "", 
  "", "", "", "", "", "", "", "", "", "", "", "", "", 93.52, 3.546427*^6, 
  44.304, 19.3, 3.607, 2.171, 1510.459, "", 311.11, 6.05, 0.2, 11.4, "", 0.7, 
  66.32, 0.459}, {"ERI", "Africa", "Eritrea", "2020-06-05", 39., 0., 0., "", 
  "", 0., 10.997, 0., 0., "", "", 0., "", "", "", "", "", "", "", "", "", "", 
  "", "", "", "", "", "", "", "", "", "", "", "", "", "", "", "", "", 93.52, 
  3.546427*^6, 44.304, 19.3, 3.607, 2.171, 1510.459, "", 311.11, 6.05, 0.2, 
  11.4, "", 0.7, 66.32, 0.459}, {"ERI", "Africa", "Eritrea", "2020-06-06", 
  39., 0., 0., "", "", 0., 10.997, 0., 0., "", "", 0., "", "", "", "", "", 
  "", "", "", "", "", "", "", "", "", "", "", "", "", "", "", "", "", "", "", 
  "", "", "", 93.52, 3.546427*^6, 44.304, 19.3, 3.607, 2.171, 1510.459, "", 
  311.11, 6.05, 0.2, 11.4, "", 0.7, 66.32, 0.459}, 
 {"ERI", "Africa", "Eritrea", "2020-06-07", 39., 0., 0., "", "", 0., 10.997, 
  0., 0., "", "", 0., "", "", "", "", "", "", "", "", "", "", "", "", "", "", 
  "", "", "", "", "", "", "", "", "", "", "", "", "", 93.52, 3.546427*^6, 
  44.304, 19.3, 3.607, 2.171, 1510.459, "", 311.11, 6.05, 0.2, 11.4, "", 0.7, 
  66.32, 0.459}, {"ERI", "Africa", "Eritrea", "2020-06-08", 39., 0., 0., "", 
  "", 0., 10.997, 0., 0., "", "", 0., "", "", "", "", "", "", "", "", "", "", 
  "", "", "", "", "", "", "", "", "", "", "", "", "", "", "", "", "", 93.52, 
  3.546427*^6, 44.304, 19.3, 3.607, 2.171, 1510.459, "", 311.11, 6.05, 0.2, 
  11.4, "", 0.7, 66.32, 0.459}, {"ERI", "Africa", "Eritrea", "2020-06-09", 
  39., 0., 0., "", "", 0., 10.997, 0., 0., "", "", 0., "", "", "", "", "", 
  "", "", "", "", "", "", "", "", "", "", "", "", "", "", "", "", "", "", "", 
  "", "", "", 93.52, 3.546427*^6, 44.304, 19.3, 3.607, 2.171, 1510.459, "", 
  311.11, 6.05, 0.2, 11.4, "", 0.7, 66.32, 0.459}, 
 {"ERI", "Africa", "Eritrea", "2020-06-10", 41., 2., 0.286, "", "", 0., 
  11.561, 0.564, 0.081, "", "", 0., "", "", "", "", "", "", "", "", "", "", 
  "", "", "", "", "", "", "", "", "", "", "", "", "", "", "", "", "", 93.52, 
  3.546427*^6, 44.304, 19.3, 3.607, 2.171, 1510.459, "", 311.11, 6.05, 0.2, 
  11.4, "", 0.7, 66.32, 0.459}, {"ERI", "Africa", "Eritrea", "2020-06-11", 
  41., 0., 0.286, "", "", 0., 11.561, 0., 0.081, "", "", 0., "", "", "", "", 
  "", "", "", "", "", "", "", "", "", "", "", "", "", "", "", "", "", "", "", 
  "", "", "", "", 93.52, 3.546427*^6, 44.304, 19.3, 3.607, 2.171, 1510.459, 
  "", 311.11, 6.05, 0.2, 11.4, "", 0.7, 66.32, 0.459}, 
 {"ERI", "Africa", "Eritrea", "2020-06-12", 41., 0., 0.286, "", "", 0., 
  11.561, 0., 0.081, "", "", 0., "", "", "", "", "", "", "", "", "", "", "", 
  "", "", "", "", "", "", "", "", "", "", "", "", "", "", "", "", 93.52, 
  3.546427*^6, 44.304, 19.3, 3.607, 2.171, 1510.459, "", 311.11, 6.05, 0.2, 
  11.4, "", 0.7, 66.32, 0.459}, {"ERI", "Africa", "Eritrea", "2020-06-13", 
  65., 24., 3.714, "", "", 0., 18.328, 6.767, 1.047, "", "", 0., "", "", "", 
  "", "", "", "", "", "", "", "", "", "", "", "", "", "", "", "", "", "", "", 
  "", "", "", "", "", 93.52, 3.546427*^6, 44.304, 19.3, 3.607, 2.171, 
  1510.459, "", 311.11, 6.05, 0.2, 11.4, "", 0.7, 66.32, 0.459}, 
 {"ERI", "Africa", "Eritrea", "2020-06-14", 96., 31., 8.143, "", "", 0., 
  27.069, 8.741, 2.296, "", "", 0., "", "", "", "", "", "", "", "", "", "", 
  "", "", "", "", "", "", "", "", "", "", "", "", "", "", "", "", "", 93.52, 
  3.546427*^6, 44.304, 19.3, 3.607, 2.171, 1510.459, "", 311.11, 6.05, 0.2, 
  11.4, "", 0.7, 66.32, 0.459}, {"ERI", "Africa", "Eritrea", "2020-06-15", 
  109., 13., 10., "", "", 0., 30.735, 3.666, 2.82, "", "", 0., "", "", "", 
  "", "", "", "", "", "", "", "", "", "", "", "", "", "", "", "", "", "", "", 
  "", "", "", "", "", 93.52, 3.546427*^6, 44.304, 19.3, 3.607, 2.171, 
  1510.459, "", 311.11, 6.05, 0.2, 11.4, "", 0.7, 66.32, 0.459}, 
 {"ERI", "Africa", "Eritrea", "2020-06-16", 121., 12., 11.714, "", "", 0., 
  34.119, 3.384, 3.303, "", "", 0., 0.62, "", "", "", "", "", "", "", "", "", 
  "", "", "", "", "", "", "", "", "", "", "", "", "", "", "", "", "", 93.52, 
  3.546427*^6, 44.304, 19.3, 3.607, 2.171, 1510.459, "", 311.11, 6.05, 0.2, 
  11.4, "", 0.7, 66.32, 0.459}, {"ERI", "Africa", "Eritrea", "2020-06-17", 
  131., 10., 12.857, "", "", 0., 36.939, 2.82, 3.625, "", "", 0., 0.61, "", 
  "", "", "", "", "", "", "", "", "", "", "", "", "", "", "", "", "", "", "", 
  "", "", "", "", "", "", 93.52, 3.546427*^6, 44.304, 19.3, 3.607, 2.171, 
  1510.459, "", 311.11, 6.05, 0.2, 11.4, "", 0.7, 66.32, 0.459}, 
 {"ERI", "Africa", "Eritrea", "2020-06-18", 142., 11., 14.429, "", "", 0., 
  40.04, 3.102, 4.068, "", "", 0., 0.6, "", "", "", "", "", "", "", "", "", 
  "", "", "", "", "", "", "", "", "", "", "", "", "", "", "", "", "", 93.52, 
  3.546427*^6, 44.304, 19.3, 3.607, 2.171, 1510.459, "", 311.11, 6.05, 0.2, 
  11.4, "", 0.7, 66.32, 0.459}, {"ERI", "Africa", "Eritrea", "2020-06-19", 
  142., 0., 14.429, "", "", 0., 40.04, 0., 4.068, "", "", 0., 0.59, "", "", 
  "", "", "", "", "", "", "", "", "", "", "", "", "", "", "", "", "", "", "", 
  "", "", "", "", "", 93.52, 3.546427*^6, 44.304, 19.3, 3.607, 2.171, 
  1510.459, "", 311.11, 6.05, 0.2, 11.4, "", 0.7, 66.32, 0.459}, 
 {"ERI", "Africa", "Eritrea", "2020-06-20", 143., 1., 11.143, "", "", 0., 
  40.322, 0.282, 3.142, "", "", 0., 0.59, "", "", "", "", "", "", "", "", "", 
  "", "", "", "", "", "", "", "", "", "", "", "", "", "", "", "", "", 93.52, 
  3.546427*^6, 44.304, 19.3, 3.607, 2.171, 1510.459, "", 311.11, 6.05, 0.2, 
  11.4, "", 0.7, 66.32, 0.459}, {"ERI", "Africa", "Eritrea", "2020-06-21", 
  143., 0., 6.714, "", "", 0., 40.322, 0., 1.893, "", "", 0., 0.59, "", "", 
  "", "", "", "", "", "", "", "", "", "", "", "", "", "", "", "", "", "", "", 
  "", "", "", "", "", 93.52, 3.546427*^6, 44.304, 19.3, 3.607, 2.171, 
  1510.459, "", 311.11, 6.05, 0.2, 11.4, "", 0.7, 66.32, 0.459}, 
 {"ERI", "Africa", "Eritrea", "2020-06-22", 143., 0., 4.857, "", "", 0., 
  40.322, 0., 1.37, "", "", 0., 0.58, "", "", "", "", "", "", "", "", "", "", 
  "", "", "", "", "", "", "", "", "", "", "", "", "", "", "", "", 93.52, 
  3.546427*^6, 44.304, 19.3, 3.607, 2.171, 1510.459, "", 311.11, 6.05, 0.2, 
  11.4, "", 0.7, 66.32, 0.459}, {"ERI", "Africa", "Eritrea", "2020-06-23", 
  143., 0., 3.143, "", "", 0., 40.322, 0., 0.886, "", "", 0., 0.58, "", "", 
  "", "", "", "", "", "", "", "", "", "", "", "", "", "", "", "", "", "", "", 
  "", "", "", "", "", 93.52, 3.546427*^6, 44.304, 19.3, 3.607, 2.171, 
  1510.459, "", 311.11, 6.05, 0.2, 11.4, "", 0.7, 66.32, 0.459}, 
 {"ERI", "Africa", "Eritrea", "2020-06-24", 144., 1., 1.857, "", "", 0., 
  40.604, 0.282, 0.524, "", "", 0., 0.58, "", "", "", "", "", "", "", "", "", 
  "", "", "", "", "", "", "", "", "", "", "", "", "", "", "", "", "", 93.52, 
  3.546427*^6, 44.304, 19.3, 3.607, 2.171, 1510.459, "", 311.11, 6.05, 0.2, 
  11.4, "", 0.7, 66.32, 0.459}, {"ERI", "Africa", "Eritrea", "2020-06-25", 
  144., 0., 0.286, "", "", 0., 40.604, 0., 0.081, "", "", 0., 0.58, "", "", 
  "", "", "", "", "", "", "", "", "", "", "", "", "", "", "", "", "", "", "", 
  "", "", "", "", "", 93.52, 3.546427*^6, 44.304, 19.3, 3.607, 2.171, 
  1510.459, "", 311.11, 6.05, 0.2, 11.4, "", 0.7, 66.32, 0.459}, 
 {"ERI", "Africa", "Eritrea", "2020-06-26", 167., 23., 3.571, "", "", 0., 
  47.09, 6.485, 1.007, "", "", 0., 0.58, "", "", "", "", "", "", "", "", "", 
  "", "", "", "", "", "", "", "", "", "", "", "", "", "", "", "", "", 93.52, 
  3.546427*^6, 44.304, 19.3, 3.607, 2.171, 1510.459, "", 311.11, 6.05, 0.2, 
  11.4, "", 0.7, 66.32, 0.459}, {"ERI", "Africa", "Eritrea", "2020-06-27", 
  191., 24., 6.857, "", "", 0., 53.857, 6.767, 1.934, "", "", 0., 0.57, "", 
  "", "", "", "", "", "", "", "", "", "", "", "", "", "", "", "", "", "", "", 
  "", "", "", "", "", "", 93.52, 3.546427*^6, 44.304, 19.3, 3.607, 2.171, 
  1510.459, "", 311.11, 6.05, 0.2, 11.4, "", 0.7, 66.32, 0.459}, 
 {"ERI", "Africa", "Eritrea", "2020-06-28", 191., 0., 6.857, "", "", 0., 
  53.857, 0., 1.934, "", "", 0., 0.56, "", "", "", "", "", "", "", "", "", 
  "", "", "", "", "", "", "", "", "", "", "", "", "", "", "", "", "", 93.52, 
  3.546427*^6, 44.304, 19.3, 3.607, 2.171, 1510.459, "", 311.11, 6.05, 0.2, 
  11.4, "", 0.7, 66.32, 0.459}, {"ERI", "Africa", "Eritrea", "2020-06-29", 
  191., 0., 6.857, "", "", 0., 53.857, 0., 1.934, "", "", 0., 0.55, "", "", 
  "", "", "", "", "", "", "", "", "", "", "", "", "", "", "", "", "", "", "", 
  "", "", "", "", "", 93.52, 3.546427*^6, 44.304, 19.3, 3.607, 2.171, 
  1510.459, "", 311.11, 6.05, 0.2, 11.4, "", 0.7, 66.32, 0.459}, 
 {"ERI", "Africa", "Eritrea", "2020-06-30", 203., 12., 8.571, "", "", 0., 
  57.241, 3.384, 2.417, "", "", 0., 0.54, "", "", "", "", "", "", "", "", "", 
  "", "", "", "", "", "", "", "", "", "", "", "", "", "", "", "", "", 93.52, 
  3.546427*^6, 44.304, 19.3, 3.607, 2.171, 1510.459, "", 311.11, 6.05, 0.2, 
  11.4, "", 0.7, 66.32, 0.459}, {"ERI", "Africa", "Eritrea", "2020-07-01", 
  203., 0., 8.429, "", "", 0., 57.241, 0., 2.377, "", "", 0., 0.53, "", "", 
  "", "", "", "", "", "", "", "", "", "", "", "", "", "", "", "", "", "", "", 
  "", "", "", "", "", 93.52, 3.546427*^6, 44.304, 19.3, 3.607, 2.171, 
  1510.459, "", 311.11, 6.05, 0.2, 11.4, "", 0.7, 66.32, 0.459}, 
 {"ERI", "Africa", "Eritrea", "2020-07-02", 215., 12., 10.143, "", "", 0., 
  60.624, 3.384, 2.86, "", "", 0., 0.51, "", "", "", "", "", "", "", "", "", 
  "", "", "", "", "", "", "", "", "", "", "", "", "", "", "", "", "", 93.52, 
  3.546427*^6, 44.304, 19.3, 3.607, 2.171, 1510.459, "", 311.11, 6.05, 0.2, 
  11.4, "", 0.7, 66.32, 0.459}, {"ERI", "Africa", "Eritrea", "2020-07-03", 
  215., 0., 6.857, "", "", 0., 60.624, 0., 1.934, "", "", 0., 0.5, "", "", 
  "", "", "", "", "", "", "", "", "", "", "", "", "", "", "", "", "", "", "", 
  "", "", "", "", "", 93.52, 3.546427*^6, 44.304, 19.3, 3.607, 2.171, 
  1510.459, "", 311.11, 6.05, 0.2, 11.4, "", 0.7, 66.32, 0.459}, 
 {"ERI", "Africa", "Eritrea", "2020-07-04", 215., 0., 3.429, "", "", 0., 
  60.624, 0., 0.967, "", "", 0., 0.49, "", "", "", "", "", "", "", "", "", 
  "", "", "", "", "", "", "", "", "", "", "", "", "", "", "", "", "", 93.52, 
  3.546427*^6, 44.304, 19.3, 3.607, 2.171, 1510.459, "", 311.11, 6.05, 0.2, 
  11.4, "", 0.7, 66.32, 0.459}, {"ERI", "Africa", "Eritrea", "2020-07-05", 
  215., 0., 3.429, "", "", 0., 60.624, 0., 0.967, "", "", 0., 0.48, "", "", 
  "", "", "", "", "", "", "", "", "", "", "", "", "", "", "", "", "", "", "", 
  "", "", "", "", "", 93.52, 3.546427*^6, 44.304, 19.3, 3.607, 2.171, 
  1510.459, "", 311.11, 6.05, 0.2, 11.4, "", 0.7, 66.32, 0.459}, 
 {"ERI", "Africa", "Eritrea", "2020-07-06", 215., 0., 3.429, "", "", 0., 
  60.624, 0., 0.967, "", "", 0., 0.47, "", "", "", "", "", "", "", "", "", 
  "", "", "", "", "", "", "", "", "", "", "", "", "", "", "", "", "", 89.81, 
  3.546427*^6, 44.304, 19.3, 3.607, 2.171, 1510.459, "", 311.11, 6.05, 0.2, 
  11.4, "", 0.7, 66.32, 0.459}, {"ERI", "Africa", "Eritrea", "2020-07-07", 
  215., 0., 1.714, "", "", 0., 60.624, 0., 0.483, "", "", 0., 0.46, "", "", 
  "", "", "", "", "", "", "", "", "", "", "", "", "", "", "", "", "", "", "", 
  "", "", "", "", "", 89.81, 3.546427*^6, 44.304, 19.3, 3.607, 2.171, 
  1510.459, "", 311.11, 6.05, 0.2, 11.4, "", 0.7, 66.32, 0.459}, 
 {"ERI", "Africa", "Eritrea", "2020-07-08", 215., 0., 1.714, "", "", 0., 
  60.624, 0., 0.483, "", "", 0., 0.45, "", "", "", "", "", "", "", "", "", 
  "", "", "", "", "", "", "", "", "", "", "", "", "", "", "", "", "", 89.81, 
  3.546427*^6, 44.304, 19.3, 3.607, 2.171, 1510.459, "", 311.11, 6.05, 0.2, 
  11.4, "", 0.7, 66.32, 0.459}, {"ERI", "Africa", "Eritrea", "2020-07-09", 
  232., 17., 2.429, "", "", 0., 65.418, 4.794, 0.685, "", "", 0., 0.44, "", 
  "", "", "", "", "", "", "", "", "", "", "", "", "", "", "", "", "", "", "", 
  "", "", "", "", "", "", 89.81, 3.546427*^6, 44.304, 19.3, 3.607, 2.171, 
  1510.459, "", 311.11, 6.05, 0.2, 11.4, "", 0.7, 66.32, 0.459}, 
 {"ERI", "Africa", "Eritrea", "2020-07-10", 232., 0., 2.429, "", "", 0., 
  65.418, 0., 0.685, "", "", 0., 0.43, "", "", "", "", "", "", "", "", "", 
  "", "", "", "", "", "", "", "", "", "", "", "", "", "", "", "", "", 89.81, 
  3.546427*^6, 44.304, 19.3, 3.607, 2.171, 1510.459, "", 311.11, 6.05, 0.2, 
  11.4, "", 0.7, 66.32, 0.459}, {"ERI", "Africa", "Eritrea", "2020-07-11", 
  232., 0., 2.429, "", "", 0., 65.418, 0., 0.685, "", "", 0., 0.42, "", "", 
  "", "", "", "", "", "", "", "", "", "", "", "", "", "", "", "", "", "", "", 
  "", "", "", "", "", 89.81, 3.546427*^6, 44.304, 19.3, 3.607, 2.171, 
  1510.459, "", 311.11, 6.05, 0.2, 11.4, "", 0.7, 66.32, 0.459}, 
 {"ERI", "Africa", "Eritrea", "2020-07-12", 232., 0., 2.429, "", "", 0., 
  65.418, 0., 0.685, "", "", 0., 0.41, "", "", "", "", "", "", "", "", "", 
  "", "", "", "", "", "", "", "", "", "", "", "", "", "", "", "", "", 89.81, 
  3.546427*^6, 44.304, 19.3, 3.607, 2.171, 1510.459, "", 311.11, 6.05, 0.2, 
  11.4, "", 0.7, 66.32, 0.459}, {"ERI", "Africa", "Eritrea", "2020-07-13", 
  232., 0., 2.429, "", "", 0., 65.418, 0., 0.685, "", "", 0., 0.41, "", "", 
  "", "", "", "", "", "", "", "", "", "", "", "", "", "", "", "", "", "", "", 
  "", "", "", "", "", 89.81, 3.546427*^6, 44.304, 19.3, 3.607, 2.171, 
  1510.459, "", 311.11, 6.05, 0.2, 11.4, "", 0.7, 66.32, 0.459}, 
 {"ERI", "Africa", "Eritrea", "2020-07-14", 232., 0., 2.429, "", "", 0., 
  65.418, 0., 0.685, "", "", 0., 0.4, "", "", "", "", "", "", "", "", "", "", 
  "", "", "", "", "", "", "", "", "", "", "", "", "", "", "", "", 89.81, 
  3.546427*^6, 44.304, 19.3, 3.607, 2.171, 1510.459, "", 311.11, 6.05, 0.2, 
  11.4, "", 0.7, 66.32, 0.459}, {"ERI", "Africa", "Eritrea", "2020-07-15", 
  232., 0., 2.429, "", "", 0., 65.418, 0., 0.685, "", "", 0., 0.4, "", "", 
  "", "", "", "", "", "", "", "", "", "", "", "", "", "", "", "", "", "", "", 
  "", "", "", "", "", 89.81, 3.546427*^6, 44.304, 19.3, 3.607, 2.171, 
  1510.459, "", 311.11, 6.05, 0.2, 11.4, "", 0.7, 66.32, 0.459}, 
 {"ERI", "Africa", "Eritrea", "2020-07-16", 251., 19., 2.714, "", "", 0., 
  70.775, 5.358, 0.765, "", "", 0., 0.39, "", "", "", "", "", "", "", "", "", 
  "", "", "", "", "", "", "", "", "", "", "", "", "", "", "", "", "", 89.81, 
  3.546427*^6, 44.304, 19.3, 3.607, 2.171, 1510.459, "", 311.11, 6.05, 0.2, 
  11.4, "", 0.7, 66.32, 0.459}, {"ERI", "Africa", "Eritrea", "2020-07-17", 
  251., 0., 2.714, "", "", 0., 70.775, 0., 0.765, "", "", 0., 0.39, "", "", 
  "", "", "", "", "", "", "", "", "", "", "", "", "", "", "", "", "", "", "", 
  "", "", "", "", "", 89.81, 3.546427*^6, 44.304, 19.3, 3.607, 2.171, 
  1510.459, "", 311.11, 6.05, 0.2, 11.4, "", 0.7, 66.32, 0.459}, 
 {"ERI", "Africa", "Eritrea", "2020-07-18", 251., 0., 2.714, "", "", 0., 
  70.775, 0., 0.765, "", "", 0., 0.38, "", "", "", "", "", "", "", "", "", 
  "", "", "", "", "", "", "", "", "", "", "", "", "", "", "", "", "", 89.81, 
  3.546427*^6, 44.304, 19.3, 3.607, 2.171, 1510.459, "", 311.11, 6.05, 0.2, 
  11.4, "", 0.7, 66.32, 0.459}, {"ERI", "Africa", "Eritrea", "2020-07-19", 
  251., 0., 2.714, "", "", 0., 70.775, 0., 0.765, "", "", 0., 0.38, "", "", 
  "", "", "", "", "", "", "", "", "", "", "", "", "", "", "", "", "", "", "", 
  "", "", "", "", "", 89.81, 3.546427*^6, 44.304, 19.3, 3.607, 2.171, 
  1510.459, "", 311.11, 6.05, 0.2, 11.4, "", 0.7, 66.32, 0.459}, 
 {"ERI", "Africa", "Eritrea", "2020-07-20", 251., 0., 2.714, "", "", 0., 
  70.775, 0., 0.765, "", "", 0., 0.38, "", "", "", "", "", "", "", "", "", 
  "", "", "", "", "", "", "", "", "", "", "", "", "", "", "", "", "", 89.81, 
  3.546427*^6, 44.304, 19.3, 3.607, 2.171, 1510.459, "", 311.11, 6.05, 0.2, 
  11.4, "", 0.7, 66.32, 0.459}, {"ERI", "Africa", "Eritrea", "2020-07-21", 
  251., 0., 2.714, "", "", 0., 70.775, 0., 0.765, "", "", 0., 0.37, "", "", 
  "", "", "", "", "", "", "", "", "", "", "", "", "", "", "", "", "", "", "", 
  "", "", "", "", "", 89.81, 3.546427*^6, 44.304, 19.3, 3.607, 2.171, 
  1510.459, "", 311.11, 6.05, 0.2, 11.4, "", 0.7, 66.32, 0.459}, 
 {"ERI", "Africa", "Eritrea", "2020-07-22", 251., 0., 2.714, "", "", 0., 
  70.775, 0., 0.765, "", "", 0., 0.37, "", "", "", "", "", "", "", "", "", 
  "", "", "", "", "", "", "", "", "", "", "", "", "", "", "", "", "", 89.81, 
  3.546427*^6, 44.304, 19.3, 3.607, 2.171, 1510.459, "", 311.11, 6.05, 0.2, 
  11.4, "", 0.7, 66.32, 0.459}, {"ERI", "Africa", "Eritrea", "2020-07-23", 
  261., 10., 1.429, "", "", 0., 73.595, 2.82, 0.403, "", "", 0., 0.37, "", 
  "", "", "", "", "", "", "", "", "", "", "", "", "", "", "", "", "", "", "", 
  "", "", "", "", "", "", 89.81, 3.546427*^6, 44.304, 19.3, 3.607, 2.171, 
  1510.459, "", 311.11, 6.05, 0.2, 11.4, "", 0.7, 66.32, 0.459}, 
 {"ERI", "Africa", "Eritrea", "2020-07-24", 261., 0., 1.429, "", "", 0., 
  73.595, 0., 0.403, "", "", 0., 0.37, "", "", "", "", "", "", "", "", "", 
  "", "", "", "", "", "", "", "", "", "", "", "", "", "", "", "", "", 89.81, 
  3.546427*^6, 44.304, 19.3, 3.607, 2.171, 1510.459, "", 311.11, 6.05, 0.2, 
  11.4, "", 0.7, 66.32, 0.459}, {"ERI", "Africa", "Eritrea", "2020-07-25", 
  263., 2., 1.714, "", "", 0., 74.159, 0.564, 0.483, "", "", 0., 0.37, "", 
  "", "", "", "", "", "", "", "", "", "", "", "", "", "", "", "", "", "", "", 
  "", "", "", "", "", "", 89.81, 3.546427*^6, 44.304, 19.3, 3.607, 2.171, 
  1510.459, "", 311.11, 6.05, 0.2, 11.4, "", 0.7, 66.32, 0.459}, 
 {"ERI", "Africa", "Eritrea", "2020-07-26", 263., 0., 1.714, "", "", 0., 
  74.159, 0., 0.483, "", "", 0., 0.36, "", "", "", "", "", "", "", "", "", 
  "", "", "", "", "", "", "", "", "", "", "", "", "", "", "", "", "", 89.81, 
  3.546427*^6, 44.304, 19.3, 3.607, 2.171, 1510.459, "", 311.11, 6.05, 0.2, 
  11.4, "", 0.7, 66.32, 0.459}, {"ERI", "Africa", "Eritrea", "2020-07-27", 
  265., 2., 2., "", "", 0., 74.723, 0.564, 0.564, "", "", 0., 0.36, "", "", 
  "", "", "", "", "", "", "", "", "", "", "", "", "", "", "", "", "", "", "", 
  "", "", "", "", "", 89.81, 3.546427*^6, 44.304, 19.3, 3.607, 2.171, 
  1510.459, "", 311.11, 6.05, 0.2, 11.4, "", 0.7, 66.32, 0.459}, 
 {"ERI", "Africa", "Eritrea", "2020-07-28", 265., 0., 2., "", "", 0., 74.723, 
  0., 0.564, "", "", 0., 0.36, "", "", "", "", "", "", "", "", "", "", "", 
  "", "", "", "", "", "", "", "", "", "", "", "", "", "", "", 89.81, 
  3.546427*^6, 44.304, 19.3, 3.607, 2.171, 1510.459, "", 311.11, 6.05, 0.2, 
  11.4, "", 0.7, 66.32, 0.459}, {"ERI", "Africa", "Eritrea", "2020-07-29", 
  265., 0., 2., "", "", 0., 74.723, 0., 0.564, "", "", 0., 0.35, "", "", "", 
  "", "", "", "", "", "", "", "", "", "", "", "", "", "", "", "", "", "", "", 
  "", "", "", "", 89.81, 3.546427*^6, 44.304, 19.3, 3.607, 2.171, 1510.459, 
  "", 311.11, 6.05, 0.2, 11.4, "", 0.7, 66.32, 0.459}, 
 {"ERI", "Africa", "Eritrea", "2020-07-30", 279., 14., 2.571, "", "", 0., 
  78.671, 3.948, 0.725, "", "", 0., 0.35, "", "", "", "", "", "", "", "", "", 
  "", "", "", "", "", "", "", "", "", "", "", "", "", "", "", "", "", 89.81, 
  3.546427*^6, 44.304, 19.3, 3.607, 2.171, 1510.459, "", 311.11, 6.05, 0.2, 
  11.4, "", 0.7, 66.32, 0.459}, {"ERI", "Africa", "Eritrea", "2020-07-31", 
  279., 0., 2.571, "", "", 0., 78.671, 0., 0.725, "", "", 0., 0.35, "", "", 
  "", "", "", "", "", "", "", "", "", "", "", "", "", "", "", "", "", "", "", 
  "", "", "", "", "", 89.81, 3.546427*^6, 44.304, 19.3, 3.607, 2.171, 
  1510.459, "", 311.11, 6.05, 0.2, 11.4, "", 0.7, 66.32, 0.459}, 
 {"ERI", "Africa", "Eritrea", "2020-08-01", 279., 0., 2.286, "", "", 0., 
  78.671, 0., 0.645, "", "", 0., 0.35, "", "", "", "", "", "", "", "", "", 
  "", "", "", "", "", "", "", "", "", "", "", "", "", "", "", "", "", 89.81, 
  3.546427*^6, 44.304, 19.3, 3.607, 2.171, 1510.459, "", 311.11, 6.05, 0.2, 
  11.4, "", 0.7, 66.32, 0.459}, {"ERI", "Africa", "Eritrea", "2020-08-02", 
  279., 0., 2.286, "", "", 0., 78.671, 0., 0.645, "", "", 0., 0.35, "", "", 
  "", "", "", "", "", "", "", "", "", "", "", "", "", "", "", "", "", "", "", 
  "", "", "", "", "", 89.81, 3.546427*^6, 44.304, 19.3, 3.607, 2.171, 
  1510.459, "", 311.11, 6.05, 0.2, 11.4, "", 0.7, 66.32, 0.459}, 
 {"ERI", "Africa", "Eritrea", "2020-08-03", 282., 3., 2.429, "", "", 0., 
  79.517, 0.846, 0.685, "", "", 0., 0.34, "", "", "", "", "", "", "", "", "", 
  "", "", "", "", "", "", "", "", "", "", "", "", "", "", "", "", "", 89.81, 
  3.546427*^6, 44.304, 19.3, 3.607, 2.171, 1510.459, "", 311.11, 6.05, 0.2, 
  11.4, "", 0.7, 66.32, 0.459}, {"ERI", "Africa", "Eritrea", "2020-08-04", 
  282., 0., 2.429, "", "", 0., 79.517, 0., 0.685, "", "", 0., 0.34, "", "", 
  "", "", "", "", "", "", "", "", "", "", "", "", "", "", "", "", "", "", "", 
  "", "", "", "", "", 89.81, 3.546427*^6, 44.304, 19.3, 3.607, 2.171, 
  1510.459, "", 311.11, 6.05, 0.2, 11.4, "", 0.7, 66.32, 0.459}, 
 {"ERI", "Africa", "Eritrea", "2020-08-05", 282., 0., 2.429, "", "", 0., 
  79.517, 0., 0.685, "", "", 0., 0.34, "", "", "", "", "", "", "", "", "", 
  "", "", "", "", "", "", "", "", "", "", "", "", "", "", "", "", "", 89.81, 
  3.546427*^6, 44.304, 19.3, 3.607, 2.171, 1510.459, "", 311.11, 6.05, 0.2, 
  11.4, "", 0.7, 66.32, 0.459}, {"ERI", "Africa", "Eritrea", "2020-08-06", 
  282., 0., 0.429, "", "", 0., 79.517, 0., 0.121, "", "", 0., 0.33, "", "", 
  "", "", "", "", "", "", "", "", "", "", "", "", "", "", "", "", "", "", "", 
  "", "", "", "", "", 89.81, 3.546427*^6, 44.304, 19.3, 3.607, 2.171, 
  1510.459, "", 311.11, 6.05, 0.2, 11.4, "", 0.7, 66.32, 0.459}, 
 {"ERI", "Africa", "Eritrea", "2020-08-07", 285., 3., 0.857, "", "", 0., 
  80.363, 0.846, 0.242, "", "", 0., 0.33, "", "", "", "", "", "", "", "", "", 
  "", "", "", "", "", "", "", "", "", "", "", "", "", "", "", "", "", 89.81, 
  3.546427*^6, 44.304, 19.3, 3.607, 2.171, 1510.459, "", 311.11, 6.05, 0.2, 
  11.4, "", 0.7, 66.32, 0.459}, {"ERI", "Africa", "Eritrea", "2020-08-08", 
  285., 0., 0.857, "", "", 0., 80.363, 0., 0.242, "", "", 0., 0.33, "", "", 
  "", "", "", "", "", "", "", "", "", "", "", "", "", "", "", "", "", "", "", 
  "", "", "", "", "", 89.81, 3.546427*^6, 44.304, 19.3, 3.607, 2.171, 
  1510.459, "", 311.11, 6.05, 0.2, 11.4, "", 0.7, 66.32, 0.459}, 
 {"ERI", "Africa", "Eritrea", "2020-08-09", 285., 0., 0.857, "", "", 0., 
  80.363, 0., 0.242, "", "", 0., 0.32, "", "", "", "", "", "", "", "", "", 
  "", "", "", "", "", "", "", "", "", "", "", "", "", "", "", "", "", 89.81, 
  3.546427*^6, 44.304, 19.3, 3.607, 2.171, 1510.459, "", 311.11, 6.05, 0.2, 
  11.4, "", 0.7, 66.32, 0.459}, {"ERI", "Africa", "Eritrea", "2020-08-10", 
  285., 0., 0.429, "", "", 0., 80.363, 0., 0.121, "", "", 0., 0.32, "", "", 
  "", "", "", "", "", "", "", "", "", "", "", "", "", "", "", "", "", "", "", 
  "", "", "", "", "", 89.81, 3.546427*^6, 44.304, 19.3, 3.607, 2.171, 
  1510.459, "", 311.11, 6.05, 0.2, 11.4, "", 0.7, 66.32, 0.459}, 
 {"ERI", "Africa", "Eritrea", "2020-08-11", 285., 0., 0.429, "", "", 0., 
  80.363, 0., 0.121, "", "", 0., 0.32, "", "", "", "", "", "", "", "", "", 
  "", "", "", "", "", "", "", "", "", "", "", "", "", "", "", "", "", 89.81, 
  3.546427*^6, 44.304, 19.3, 3.607, 2.171, 1510.459, "", 311.11, 6.05, 0.2, 
  11.4, "", 0.7, 66.32, 0.459}, {"ERI", "Africa", "Eritrea", "2020-08-12", 
  285., 0., 0.429, "", "", 0., 80.363, 0., 0.121, "", "", 0., 0.31, "", "", 
  "", "", "", "", "", "", "", "", "", "", "", "", "", "", "", "", "", "", "", 
  "", "", "", "", "", 89.81, 3.546427*^6, 44.304, 19.3, 3.607, 2.171, 
  1510.459, "", 311.11, 6.05, 0.2, 11.4, "", 0.7, 66.32, 0.459}, 
 {"ERI", "Africa", "Eritrea", "2020-08-13", 285., 0., 0.429, "", "", 0., 
  80.363, 0., 0.121, "", "", 0., 0.31, "", "", "", "", "", "", "", "", "", 
  "", "", "", "", "", "", "", "", "", "", "", "", "", "", "", "", "", 89.81, 
  3.546427*^6, 44.304, 19.3, 3.607, 2.171, 1510.459, "", 311.11, 6.05, 0.2, 
  11.4, "", 0.7, 66.32, 0.459}, {"ERI", "Africa", "Eritrea", "2020-08-14", 
  285., 0., 0., "", "", 0., 80.363, 0., 0., "", "", 0., 0.31, "", "", "", "", 
  "", "", "", "", "", "", "", "", "", "", "", "", "", "", "", "", "", "", "", 
  "", "", "", 89.81, 3.546427*^6, 44.304, 19.3, 3.607, 2.171, 1510.459, "", 
  311.11, 6.05, 0.2, 11.4, "", 0.7, 66.32, 0.459}, 
 {"ERI", "Africa", "Eritrea", "2020-08-15", 285., 0., 0., "", "", 0., 80.363, 
  0., 0., "", "", 0., 0.31, "", "", "", "", "", "", "", "", "", "", "", "", 
  "", "", "", "", "", "", "", "", "", "", "", "", "", "", 89.81, 3.546427*^6, 
  44.304, 19.3, 3.607, 2.171, 1510.459, "", 311.11, 6.05, 0.2, 11.4, "", 0.7, 
  66.32, 0.459}, {"ERI", "Africa", "Eritrea", "2020-08-16", 285., 0., 0., "", 
  "", 0., 80.363, 0., 0., "", "", 0., 0.31, "", "", "", "", "", "", "", "", 
  "", "", "", "", "", "", "", "", "", "", "", "", "", "", "", "", "", "", 
  89.81, 3.546427*^6, 44.304, 19.3, 3.607, 2.171, 1510.459, "", 311.11, 6.05, 
  0.2, 11.4, "", 0.7, 66.32, 0.459}, {"ERI", "Africa", "Eritrea", 
  "2020-08-17", 285., 0., 0., "", "", 0., 80.363, 0., 0., "", "", 0., 0.31, 
  "", "", "", "", "", "", "", "", "", "", "", "", "", "", "", "", "", "", "", 
  "", "", "", "", "", "", "", 89.81, 3.546427*^6, 44.304, 19.3, 3.607, 2.171, 
  1510.459, "", 311.11, 6.05, 0.2, 11.4, "", 0.7, 66.32, 0.459}, 
 {"ERI", "Africa", "Eritrea", "2020-08-18", 304., 19., 2.714, "", "", 0., 
  85.72, 5.358, 0.765, "", "", 0., 0.31, "", "", "", "", "", "", "", "", "", 
  "", "", "", "", "", "", "", "", "", "", "", "", "", "", "", "", "", 89.81, 
  3.546427*^6, 44.304, 19.3, 3.607, 2.171, 1510.459, "", 311.11, 6.05, 0.2, 
  11.4, "", 0.7, 66.32, 0.459}, {"ERI", "Africa", "Eritrea", "2020-08-19", 
  304., 0., 2.714, "", "", 0., 85.72, 0., 0.765, "", "", 0., 0.31, "", "", 
  "", "", "", "", "", "", "", "", "", "", "", "", "", "", "", "", "", "", "", 
  "", "", "", "", "", 89.81, 3.546427*^6, 44.304, 19.3, 3.607, 2.171, 
  1510.459, "", 311.11, 6.05, 0.2, 11.4, "", 0.7, 66.32, 0.459}, 
 {"ERI", "Africa", "Eritrea", "2020-08-20", 306., 2., 3., "", "", 0., 86.284, 
  0.564, 0.846, "", "", 0., 0.31, "", "", "", "", "", "", "", "", "", "", "", 
  "", "", "", "", "", "", "", "", "", "", "", "", "", "", "", 89.81, 
  3.546427*^6, 44.304, 19.3, 3.607, 2.171, 1510.459, "", 311.11, 6.05, 0.2, 
  11.4, "", 0.7, 66.32, 0.459}, {"ERI", "Africa", "Eritrea", "2020-08-21", 
  306., 0., 3., "", "", 0., 86.284, 0., 0.846, "", "", 0., 0.31, "", "", "", 
  "", "", "", "", "", "", "", "", "", "", "", "", "", "", "", "", "", "", "", 
  "", "", "", "", 89.81, 3.546427*^6, 44.304, 19.3, 3.607, 2.171, 1510.459, 
  "", 311.11, 6.05, 0.2, 11.4, "", 0.7, 66.32, 0.459}, 
 {"ERI", "Africa", "Eritrea", "2020-08-22", 306., 0., 3., "", "", 0., 86.284, 
  0., 0.846, "", "", 0., 0.31, "", "", "", "", "", "", "", "", "", "", "", 
  "", "", "", "", "", "", "", "", "", "", "", "", "", "", "", 89.81, 
  3.546427*^6, 44.304, 19.3, 3.607, 2.171, 1510.459, "", 311.11, 6.05, 0.2, 
  11.4, "", 0.7, 66.32, 0.459}, {"ERI", "Africa", "Eritrea", "2020-08-23", 
  306., 0., 3., "", "", 0., 86.284, 0., 0.846, "", "", 0., 0.31, "", "", "", 
  "", "", "", "", "", "", "", "", "", "", "", "", "", "", "", "", "", "", "", 
  "", "", "", "", 89.81, 3.546427*^6, 44.304, 19.3, 3.607, 2.171, 1510.459, 
  "", 311.11, 6.05, 0.2, 11.4, "", 0.7, 66.32, 0.459}, 
 {"ERI", "Africa", "Eritrea", "2020-08-24", 306., 0., 3., "", "", 0., 86.284, 
  0., 0.846, "", "", 0., 0.31, "", "", "", "", "", "", "", "", "", "", "", 
  "", "", "", "", "", "", "", "", "", "", "", "", "", "", "", 89.81, 
  3.546427*^6, 44.304, 19.3, 3.607, 2.171, 1510.459, "", 311.11, 6.05, 0.2, 
  11.4, "", 0.7, 66.32, 0.459}, {"ERI", "Africa", "Eritrea", "2020-08-25", 
  315., 9., 1.571, "", "", 0., 88.822, 2.538, 0.443, "", "", 0., 0.32, "", 
  "", "", "", "", "", "", "", "", "", "", "", "", "", "", "", "", "", "", "", 
  "", "", "", "", "", "", 89.81, 3.546427*^6, 44.304, 19.3, 3.607, 2.171, 
  1510.459, "", 311.11, 6.05, 0.2, 11.4, "", 0.7, 66.32, 0.459}, 
 {"ERI", "Africa", "Eritrea", "2020-08-26", 315., 0., 1.571, "", "", 0., 
  88.822, 0., 0.443, "", "", 0., 0.32, "", "", "", "", "", "", "", "", "", 
  "", "", "", "", "", "", "", "", "", "", "", "", "", "", "", "", "", 89.81, 
  3.546427*^6, 44.304, 19.3, 3.607, 2.171, 1510.459, "", 311.11, 6.05, 0.2, 
  11.4, "", 0.7, 66.32, 0.459}, {"ERI", "Africa", "Eritrea", "2020-08-27", 
  317., 2., 1.571, "", "", 0., 89.386, 0.564, 0.443, "", "", 0., 0.32, "", 
  "", "", "", "", "", "", "", "", "", "", "", "", "", "", "", "", "", "", "", 
  "", "", "", "", "", "", 89.81, 3.546427*^6, 44.304, 19.3, 3.607, 2.171, 
  1510.459, "", 311.11, 6.05, 0.2, 11.4, "", 0.7, 66.32, 0.459}, 
 {"ERI", "Africa", "Eritrea", "2020-08-28", 317., 0., 1.571, "", "", 0., 
  89.386, 0., 0.443, "", "", 0., 0.32, "", "", "", "", "", "", "", "", "", 
  "", "", "", "", "", "", "", "", "", "", "", "", "", "", "", "", "", 89.81, 
  3.546427*^6, 44.304, 19.3, 3.607, 2.171, 1510.459, "", 311.11, 6.05, 0.2, 
  11.4, "", 0.7, 66.32, 0.459}, {"ERI", "Africa", "Eritrea", "2020-08-29", 
  318., 1., 1.714, "", "", 0., 89.668, 0.282, 0.483, "", "", 0., 0.32, "", 
  "", "", "", "", "", "", "", "", "", "", "", "", "", "", "", "", "", "", "", 
  "", "", "", "", "", "", 89.81, 3.546427*^6, 44.304, 19.3, 3.607, 2.171, 
  1510.459, "", 311.11, 6.05, 0.2, 11.4, "", 0.7, 66.32, 0.459}, 
 {"ERI", "Africa", "Eritrea", "2020-08-30", 318., 0., 1.714, "", "", 0., 
  89.668, 0., 0.483, "", "", 0., 0.33, "", "", "", "", "", "", "", "", "", 
  "", "", "", "", "", "", "", "", "", "", "", "", "", "", "", "", "", 89.81, 
  3.546427*^6, 44.304, 19.3, 3.607, 2.171, 1510.459, "", 311.11, 6.05, 0.2, 
  11.4, "", 0.7, 66.32, 0.459}, {"ERI", "Africa", "Eritrea", "2020-08-31", 
  319., 1., 1.857, "", "", 0., 89.95, 0.282, 0.524, "", "", 0., 0.33, "", "", 
  "", "", "", "", "", "", "", "", "", "", "", "", "", "", "", "", "", "", "", 
  "", "", "", "", "", 89.81, 3.546427*^6, 44.304, 19.3, 3.607, 2.171, 
  1510.459, "", 311.11, 6.05, 0.2, 11.4, "", 0.7, 66.32, 0.459}, 
 {"ERI", "Africa", "Eritrea", "2020-09-01", 319., 0., 0.571, "", "", 0., 
  89.95, 0., 0.161, "", "", 0., 0.33, "", "", "", "", "", "", "", "", "", "", 
  "", "", "", "", "", "", "", "", "", "", "", "", "", "", "", "", 86.11, 
  3.546427*^6, 44.304, 19.3, 3.607, 2.171, 1510.459, "", 311.11, 6.05, 0.2, 
  11.4, "", 0.7, 66.32, 0.459}, {"ERI", "Africa", "Eritrea", "2020-09-02", 
  319., 0., 0.571, "", "", 0., 89.95, 0., 0.161, "", "", 0., 0.33, "", "", 
  "", "", "", "", "", "", "", "", "", "", "", "", "", "", "", "", "", "", "", 
  "", "", "", "", "", 86.11, 3.546427*^6, 44.304, 19.3, 3.607, 2.171, 
  1510.459, "", 311.11, 6.05, 0.2, 11.4, "", 0.7, 66.32, 0.459}, 
 {"ERI", "Africa", "Eritrea", "2020-09-03", 330., 11., 1.857, "", "", 0., 
  93.051, 3.102, 0.524, "", "", 0., 0.33, "", "", "", "", "", "", "", "", "", 
  "", "", "", "", "", "", "", "", "", "", "", "", "", "", "", "", "", 86.11, 
  3.546427*^6, 44.304, 19.3, 3.607, 2.171, 1510.459, "", 311.11, 6.05, 0.2, 
  11.4, "", 0.7, 66.32, 0.459}, {"ERI", "Africa", "Eritrea", "2020-09-04", 
  330., 0., 1.857, "", "", 0., 93.051, 0., 0.524, "", "", 0., 0.33, "", "", 
  "", "", "", "", "", "", "", "", "", "", "", "", "", "", "", "", "", "", "", 
  "", "", "", "", "", 86.11, 3.546427*^6, 44.304, 19.3, 3.607, 2.171, 
  1510.459, "", 311.11, 6.05, 0.2, 11.4, "", 0.7, 66.32, 0.459}, 
 {"ERI", "Africa", "Eritrea", "2020-09-05", 330., 0., 1.714, "", "", 0., 
  93.051, 0., 0.483, "", "", 0., 0.34, "", "", "", "", "", "", "", "", "", 
  "", "", "", "", "", "", "", "", "", "", "", "", "", "", "", "", "", 86.11, 
  3.546427*^6, 44.304, 19.3, 3.607, 2.171, 1510.459, "", 311.11, 6.05, 0.2, 
  11.4, "", 0.7, 66.32, 0.459}, {"ERI", "Africa", "Eritrea", "2020-09-06", 
  330., 0., 1.714, "", "", 0., 93.051, 0., 0.483, "", "", 0., 0.34, "", "", 
  "", "", "", "", "", "", "", "", "", "", "", "", "", "", "", "", "", "", "", 
  "", "", "", "", "", 86.11, 3.546427*^6, 44.304, 19.3, 3.607, 2.171, 
  1510.459, "", 311.11, 6.05, 0.2, 11.4, "", 0.7, 66.32, 0.459}, 
 {"ERI", "Africa", "Eritrea", "2020-09-07", 330., 0., 1.571, "", "", 0., 
  93.051, 0., 0.443, "", "", 0., 0.34, "", "", "", "", "", "", "", "", "", 
  "", "", "", "", "", "", "", "", "", "", "", "", "", "", "", "", "", 88.89, 
  3.546427*^6, 44.304, 19.3, 3.607, 2.171, 1510.459, "", 311.11, 6.05, 0.2, 
  11.4, "", 0.7, 66.32, 0.459}, {"ERI", "Africa", "Eritrea", "2020-09-08", 
  341., 11., 3.143, "", "", 0., 96.153, 3.102, 0.886, "", "", 0., 0.34, "", 
  "", "", "", "", "", "", "", "", "", "", "", "", "", "", "", "", "", "", "", 
  "", "", "", "", "", "", 88.89, 3.546427*^6, 44.304, 19.3, 3.607, 2.171, 
  1510.459, "", 311.11, 6.05, 0.2, 11.4, "", 0.7, 66.32, 0.459}, 
 {"ERI", "Africa", "Eritrea", "2020-09-09", 341., 0., 3.143, "", "", 0., 
  96.153, 0., 0.886, "", "", 0., 0.35, "", "", "", "", "", "", "", "", "", 
  "", "", "", "", "", "", "", "", "", "", "", "", "", "", "", "", "", 88.89, 
  3.546427*^6, 44.304, 19.3, 3.607, 2.171, 1510.459, "", 311.11, 6.05, 0.2, 
  11.4, "", 0.7, 66.32, 0.459}, {"ERI", "Africa", "Eritrea", "2020-09-10", 
  361., 20., 4.429, "", "", 0., 101.793, 5.639, 1.249, "", "", 0., 0.35, "", 
  "", "", "", "", "", "", "", "", "", "", "", "", "", "", "", "", "", "", "", 
  "", "", "", "", "", "", 88.89, 3.546427*^6, 44.304, 19.3, 3.607, 2.171, 
  1510.459, "", 311.11, 6.05, 0.2, 11.4, "", 0.7, 66.32, 0.459}, 
 {"ERI", "Africa", "Eritrea", "2020-09-11", 361., 0., 4.429, "", "", 0., 
  101.793, 0., 1.249, "", "", 0., 0.35, "", "", "", "", "", "", "", "", "", 
  "", "", "", "", "", "", "", "", "", "", "", "", "", "", "", "", "", 88.89, 
  3.546427*^6, 44.304, 19.3, 3.607, 2.171, 1510.459, "", 311.11, 6.05, 0.2, 
  11.4, "", 0.7, 66.32, 0.459}, {"ERI", "Africa", "Eritrea", "2020-09-12", 
  361., 0., 4.429, "", "", 0., 101.793, 0., 1.249, "", "", 0., 0.35, "", "", 
  "", "", "", "", "", "", "", "", "", "", "", "", "", "", "", "", "", "", "", 
  "", "", "", "", "", 88.89, 3.546427*^6, 44.304, 19.3, 3.607, 2.171, 
  1510.459, "", 311.11, 6.05, 0.2, 11.4, "", 0.7, 66.32, 0.459}, 
 {"ERI", "Africa", "Eritrea", "2020-09-13", 361., 0., 4.429, "", "", 0., 
  101.793, 0., 1.249, "", "", 0., 0.36, "", "", "", "", "", "", "", "", "", 
  "", "", "", "", "", "", "", "", "", "", "", "", "", "", "", "", "", 88.89, 
  3.546427*^6, 44.304, 19.3, 3.607, 2.171, 1510.459, "", 311.11, 6.05, 0.2, 
  11.4, "", 0.7, 66.32, 0.459}, {"ERI", "Africa", "Eritrea", "2020-09-14", 
  361., 0., 4.429, "", "", 0., 101.793, 0., 1.249, "", "", 0., 0.36, "", "", 
  "", "", "", "", "", "", "", "", "", "", "", "", "", "", "", "", "", "", "", 
  "", "", "", "", "", 88.89, 3.546427*^6, 44.304, 19.3, 3.607, 2.171, 
  1510.459, "", 311.11, 6.05, 0.2, 11.4, "", 0.7, 66.32, 0.459}, 
 {"ERI", "Africa", "Eritrea", "2020-09-15", 364., 3., 3.286, "", "", 0., 
  102.639, 0.846, 0.926, "", "", 0., 0.37, "", "", "", "", "", "", "", "", 
  "", "", "", "", "", "", "", "", "", "", "", "", "", "", "", "", "", "", 
  88.89, 3.546427*^6, 44.304, 19.3, 3.607, 2.171, 1510.459, "", 311.11, 6.05, 
  0.2, 11.4, "", 0.7, 66.32, 0.459}, {"ERI", "Africa", "Eritrea", 
  "2020-09-16", 364., 0., 3.286, "", "", 0., 102.639, 0., 0.926, "", "", 0., 
  0.37, "", "", "", "", "", "", "", "", "", "", "", "", "", "", "", "", "", 
  "", "", "", "", "", "", "", "", "", 88.89, 3.546427*^6, 44.304, 19.3, 
  3.607, 2.171, 1510.459, "", 311.11, 6.05, 0.2, 11.4, "", 0.7, 66.32, 
  0.459}, {"ERI", "Africa", "Eritrea", "2020-09-17", 364., 0., 0.429, "", "", 
  0., 102.639, 0., 0.121, "", "", 0., 0.37, "", "", "", "", "", "", "", "", 
  "", "", "", "", "", "", "", "", "", "", "", "", "", "", "", "", "", "", 
  88.89, 3.546427*^6, 44.304, 19.3, 3.607, 2.171, 1510.459, "", 311.11, 6.05, 
  0.2, 11.4, "", 0.7, 66.32, 0.459}, {"ERI", "Africa", "Eritrea", 
  "2020-09-18", 364., 0., 0.429, "", "", 0., 102.639, 0., 0.121, "", "", 0., 
  0.38, "", "", "", "", "", "", "", "", "", "", "", "", "", "", "", "", "", 
  "", "", "", "", "", "", "", "", "", 86.11, 3.546427*^6, 44.304, 19.3, 
  3.607, 2.171, 1510.459, "", 311.11, 6.05, 0.2, 11.4, "", 0.7, 66.32, 
  0.459}, {"ERI", "Africa", "Eritrea", "2020-09-19", 364., 0., 0.429, "", "", 
  0., 102.639, 0., 0.121, "", "", 0., 0.38, "", "", "", "", "", "", "", "", 
  "", "", "", "", "", "", "", "", "", "", "", "", "", "", "", "", "", "", 
  86.11, 3.546427*^6, 44.304, 19.3, 3.607, 2.171, 1510.459, "", 311.11, 6.05, 
  0.2, 11.4, "", 0.7, 66.32, 0.459}, {"ERI", "Africa", "Eritrea", 
  "2020-09-20", 364., 0., 0.429, "", "", 0., 102.639, 0., 0.121, "", "", 0., 
  0.39, "", "", "", "", "", "", "", "", "", "", "", "", "", "", "", "", "", 
  "", "", "", "", "", "", "", "", "", 86.11, 3.546427*^6, 44.304, 19.3, 
  3.607, 2.171, 1510.459, "", 311.11, 6.05, 0.2, 11.4, "", 0.7, 66.32, 
  0.459}, {"ERI", "Africa", "Eritrea", "2020-09-21", 364., 0., 0.429, "", "", 
  0., 102.639, 0., 0.121, "", "", 0., 0.39, "", "", "", "", "", "", "", "", 
  "", "", "", "", "", "", "", "", "", "", "", "", "", "", "", "", "", "", 
  86.11, 3.546427*^6, 44.304, 19.3, 3.607, 2.171, 1510.459, "", 311.11, 6.05, 
  0.2, 11.4, "", 0.7, 66.32, 0.459}, {"ERI", "Africa", "Eritrea", 
  "2020-09-22", 364., 0., 0., "", "", 0., 102.639, 0., 0., "", "", 0., 0.4, 
  "", "", "", "", "", "", "", "", "", "", "", "", "", "", "", "", "", "", "", 
  "", "", "", "", "", "", "", 86.11, 3.546427*^6, 44.304, 19.3, 3.607, 2.171, 
  1510.459, "", 311.11, 6.05, 0.2, 11.4, "", 0.7, 66.32, 0.459}, 
 {"ERI", "Africa", "Eritrea", "2020-09-23", 364., 0., 0., "", "", 0., 
  102.639, 0., 0., "", "", 0., 0.41, "", "", "", "", "", "", "", "", "", "", 
  "", "", "", "", "", "", "", "", "", "", "", "", "", "", "", "", 86.11, 
  3.546427*^6, 44.304, 19.3, 3.607, 2.171, 1510.459, "", 311.11, 6.05, 0.2, 
  11.4, "", 0.7, 66.32, 0.459}, {"ERI", "Africa", "Eritrea", "2020-09-24", 
  369., 5., 0.714, "", "", 0., 104.048, 1.41, 0.201, "", "", 0., 0.42, "", 
  "", "", "", "", "", "", "", "", "", "", "", "", "", "", "", "", "", "", "", 
  "", "", "", "", "", "", 86.11, 3.546427*^6, 44.304, 19.3, 3.607, 2.171, 
  1510.459, "", 311.11, 6.05, 0.2, 11.4, "", 0.7, 66.32, 0.459}, 
 {"ERI", "Africa", "Eritrea", "2020-09-25", 369., 0., 0.714, "", "", 0., 
  104.048, 0., 0.201, "", "", 0., 0.42, "", "", "", "", "", "", "", "", "", 
  "", "", "", "", "", "", "", "", "", "", "", "", "", "", "", "", "", 86.11, 
  3.546427*^6, 44.304, 19.3, 3.607, 2.171, 1510.459, "", 311.11, 6.05, 0.2, 
  11.4, "", 0.7, 66.32, 0.459}, {"ERI", "Africa", "Eritrea", "2020-09-26", 
  375., 6., 1.571, "", "", 0., 105.74, 1.692, 0.443, "", "", 0., 0.43, "", 
  "", "", "", "", "", "", "", "", "", "", "", "", "", "", "", "", "", "", "", 
  "", "", "", "", "", "", 86.11, 3.546427*^6, 44.304, 19.3, 3.607, 2.171, 
  1510.459, "", 311.11, 6.05, 0.2, 11.4, "", 0.7, 66.32, 0.459}, 
 {"ERI", "Africa", "Eritrea", "2020-09-27", 375., 0., 1.571, "", "", 0., 
  105.74, 0., 0.443, "", "", 0., 0.44, "", "", "", "", "", "", "", "", "", 
  "", "", "", "", "", "", "", "", "", "", "", "", "", "", "", "", "", 86.11, 
  3.546427*^6, 44.304, 19.3, 3.607, 2.171, 1510.459, "", 311.11, 6.05, 0.2, 
  11.4, "", 0.7, 66.32, 0.459}, {"ERI", "Africa", "Eritrea", "2020-09-28", 
  375., 0., 1.571, "", "", 0., 105.74, 0., 0.443, "", "", 0., 0.45, "", "", 
  "", "", "", "", "", "", "", "", "", "", "", "", "", "", "", "", "", "", "", 
  "", "", "", "", "", 86.11, 3.546427*^6, 44.304, 19.3, 3.607, 2.171, 
  1510.459, "", 311.11, 6.05, 0.2, 11.4, "", 0.7, 66.32, 0.459}, 
 {"ERI", "Africa", "Eritrea", "2020-09-29", 375., 0., 1.571, "", "", 0., 
  105.74, 0., 0.443, "", "", 0., 0.45, "", "", "", "", "", "", "", "", "", 
  "", "", "", "", "", "", "", "", "", "", "", "", "", "", "", "", "", 82.41, 
  3.546427*^6, 44.304, 19.3, 3.607, 2.171, 1510.459, "", 311.11, 6.05, 0.2, 
  11.4, "", 0.7, 66.32, 0.459}, {"ERI", "Africa", "Eritrea", "2020-09-30", 
  375., 0., 1.571, "", "", 0., 105.74, 0., 0.443, "", "", 0., 0.46, "", "", 
  "", "", "", "", "", "", "", "", "", "", "", "", "", "", "", "", "", "", "", 
  "", "", "", "", "", 82.41, 3.546427*^6, 44.304, 19.3, 3.607, 2.171, 
  1510.459, "", 311.11, 6.05, 0.2, 11.4, "", 0.7, 66.32, 0.459}, 
 {"ERI", "Africa", "Eritrea", "2020-10-01", 381., 6., 1.714, "", "", 0., 
  107.432, 1.692, 0.483, "", "", 0., 0.47, "", "", "", "", "", "", "", "", 
  "", "", "", "", "", "", "", "", "", "", "", "", "", "", "", "", "", "", 
  82.41, 3.546427*^6, 44.304, 19.3, 3.607, 2.171, 1510.459, "", 311.11, 6.05, 
  0.2, 11.4, "", 0.7, 66.32, 0.459}, {"ERI", "Africa", "Eritrea", 
  "2020-10-02", 381., 0., 1.714, "", "", 0., 107.432, 0., 0.483, "", "", 0., 
  0.48, "", "", "", "", "", "", "", "", "", "", "", "", "", "", "", "", "", 
  "", "", "", "", "", "", "", "", "", 82.41, 3.546427*^6, 44.304, 19.3, 
  3.607, 2.171, 1510.459, "", 311.11, 6.05, 0.2, 11.4, "", 0.7, 66.32, 
  0.459}, {"ERI", "Africa", "Eritrea", "2020-10-03", 398., 17., 3.286, "", 
  "", 0., 112.226, 4.794, 0.926, "", "", 0., 0.49, "", "", "", "", "", "", 
  "", "", "", "", "", "", "", "", "", "", "", "", "", "", "", "", "", "", "", 
  "", 82.41, 3.546427*^6, 44.304, 19.3, 3.607, 2.171, 1510.459, "", 311.11, 
  6.05, 0.2, 11.4, "", 0.7, 66.32, 0.459}, {"ERI", "Africa", "Eritrea", 
  "2020-10-04", 398., 0., 3.286, "", "", 0., 112.226, 0., 0.926, "", "", 0., 
  0.5, "", "", "", "", "", "", "", "", "", "", "", "", "", "", "", "", "", 
  "", "", "", "", "", "", "", "", "", 82.41, 3.546427*^6, 44.304, 19.3, 
  3.607, 2.171, 1510.459, "", 311.11, 6.05, 0.2, 11.4, "", 0.7, 66.32, 
  0.459}, {"ERI", "Africa", "Eritrea", "2020-10-05", 398., 0., 3.286, "", "", 
  0., 112.226, 0., 0.926, "", "", 0., 0.51, "", "", "", "", "", "", "", "", 
  "", "", "", "", "", "", "", "", "", "", "", "", "", "", "", "", "", "", 
  82.41, 3.546427*^6, 44.304, 19.3, 3.607, 2.171, 1510.459, "", 311.11, 6.05, 
  0.2, 11.4, "", 0.7, 66.32, 0.459}, {"ERI", "Africa", "Eritrea", 
  "2020-10-06", 398., 0., 3.286, "", "", 0., 112.226, 0., 0.926, "", "", 0., 
  0.52, "", "", "", "", "", "", "", "", "", "", "", "", "", "", "", "", "", 
  "", "", "", "", "", "", "", "", "", 82.41, 3.546427*^6, 44.304, 19.3, 
  3.607, 2.171, 1510.459, "", 311.11, 6.05, 0.2, 11.4, "", 0.7, 66.32, 
  0.459}, {"ERI", "Africa", "Eritrea", "2020-10-07", 398., 0., 3.286, "", "", 
  0., 112.226, 0., 0.926, "", "", 0., 0.53, "", "", "", "", "", "", "", "", 
  "", "", "", "", "", "", "", "", "", "", "", "", "", "", "", "", "", "", 
  82.41, 3.546427*^6, 44.304, 19.3, 3.607, 2.171, 1510.459, "", 311.11, 6.05, 
  0.2, 11.4, "", 0.7, 66.32, 0.459}, {"ERI", "Africa", "Eritrea", 
  "2020-10-08", 405., 7., 3.429, "", "", 0., 114.199, 1.974, 0.967, "", "", 
  0., 0.54, "", "", "", "", "", "", "", "", "", "", "", "", "", "", "", "", 
  "", "", "", "", "", "", "", "", "", "", 82.41, 3.546427*^6, 44.304, 19.3, 
  3.607, 2.171, 1510.459, "", 311.11, 6.05, 0.2, 11.4, "", 0.7, 66.32, 
  0.459}, {"ERI", "Africa", "Eritrea", "2020-10-09", 405., 0., 3.429, "", "", 
  0., 114.199, 0., 0.967, "", "", 0., 0.55, "", "", "", "", "", "", "", "", 
  "", "", "", "", "", "", "", "", "", "", "", "", "", "", "", "", "", "", 
  82.41, 3.546427*^6, 44.304, 19.3, 3.607, 2.171, 1510.459, "", 311.11, 6.05, 
  0.2, 11.4, "", 0.7, 66.32, 0.459}, {"ERI", "Africa", "Eritrea", 
  "2020-10-10", 414., 9., 2.286, "", "", 0., 116.737, 2.538, 0.645, "", "", 
  0., 0.56, "", "", "", "", "", "", "", "", "", "", "", "", "", "", "", "", 
  "", "", "", "", "", "", "", "", "", "", 82.41, 3.546427*^6, 44.304, 19.3, 
  3.607, 2.171, 1510.459, "", 311.11, 6.05, 0.2, 11.4, "", 0.7, 66.32, 
  0.459}, {"ERI", "Africa", "Eritrea", "2020-10-11", 414., 0., 2.286, "", "", 
  0., 116.737, 0., 0.645, "", "", 0., 0.56, "", "", "", "", "", "", "", "", 
  "", "", "", "", "", "", "", "", "", "", "", "", "", "", "", "", "", "", 
  82.41, 3.546427*^6, 44.304, 19.3, 3.607, 2.171, 1510.459, "", 311.11, 6.05, 
  0.2, 11.4, "", 0.7, 66.32, 0.459}, {"ERI", "Africa", "Eritrea", 
  "2020-10-12", 414., 0., 2.286, "", "", 0., 116.737, 0., 0.645, "", "", 0., 
  0.56, "", "", "", "", "", "", "", "", "", "", "", "", "", "", "", "", "", 
  "", "", "", "", "", "", "", "", "", 82.41, 3.546427*^6, 44.304, 19.3, 
  3.607, 2.171, 1510.459, "", 311.11, 6.05, 0.2, 11.4, "", 0.7, 66.32, 
  0.459}, {"ERI", "Africa", "Eritrea", "2020-10-13", 414., 0., 2.286, "", "", 
  0., 116.737, 0., 0.645, "", "", 0., 0.56, "", "", "", "", "", "", "", "", 
  "", "", "", "", "", "", "", "", "", "", "", "", "", "", "", "", "", "", 
  82.41, 3.546427*^6, 44.304, 19.3, 3.607, 2.171, 1510.459, "", 311.11, 6.05, 
  0.2, 11.4, "", 0.7, 66.32, 0.459}, {"ERI", "Africa", "Eritrea", 
  "2020-10-14", 414., 0., 2.286, "", "", 0., 116.737, 0., 0.645, "", "", 0., 
  0.57, "", "", "", "", "", "", "", "", "", "", "", "", "", "", "", "", "", 
  "", "", "", "", "", "", "", "", "", 82.41, 3.546427*^6, 44.304, 19.3, 
  3.607, 2.171, 1510.459, "", 311.11, 6.05, 0.2, 11.4, "", 0.7, 66.32, 
  0.459}, {"ERI", "Africa", "Eritrea", "2020-10-15", 422., 8., 2.429, "", "", 
  0., 118.993, 2.256, 0.685, "", "", 0., 0.57, "", "", "", "", "", "", "", 
  "", "", "", "", "", "", "", "", "", "", "", "", "", "", "", "", "", "", "", 
  82.41, 3.546427*^6, 44.304, 19.3, 3.607, 2.171, 1510.459, "", 311.11, 6.05, 
  0.2, 11.4, "", 0.7, 66.32, 0.459}, {"ERI", "Africa", "Eritrea", 
  "2020-10-16", 422., 0., 2.429, "", "", 0., 118.993, 0., 0.685, "", "", 0., 
  0.57, "", "", "", "", "", "", "", "", "", "", "", "", "", "", "", "", "", 
  "", "", "", "", "", "", "", "", "", 82.41, 3.546427*^6, 44.304, 19.3, 
  3.607, 2.171, 1510.459, "", 311.11, 6.05, 0.2, 11.4, "", 0.7, 66.32, 
  0.459}, {"ERI", "Africa", "Eritrea", "2020-10-17", 452., 30., 5.429, "", 
  "", 0., 127.452, 8.459, 1.531, "", "", 0., 0.57, "", "", "", "", "", "", 
  "", "", "", "", "", "", "", "", "", "", "", "", "", "", "", "", "", "", "", 
  "", 82.41, 3.546427*^6, 44.304, 19.3, 3.607, 2.171, 1510.459, "", 311.11, 
  6.05, 0.2, 11.4, "", 0.7, 66.32, 0.459}, {"ERI", "Africa", "Eritrea", 
  "2020-10-18", 452., 0., 5.429, "", "", 0., 127.452, 0., 1.531, "", "", 0., 
  0.57, "", "", "", "", "", "", "", "", "", "", "", "", "", "", "", "", "", 
  "", "", "", "", "", "", "", "", "", 82.41, 3.546427*^6, 44.304, 19.3, 
  3.607, 2.171, 1510.459, "", 311.11, 6.05, 0.2, 11.4, "", 0.7, 66.32, 
  0.459}, {"ERI", "Africa", "Eritrea", "2020-10-19", 452., 0., 5.429, "", "", 
  0., 127.452, 0., 1.531, "", "", 0., 0.57, "", "", "", "", "", "", "", "", 
  "", "", "", "", "", "", "", "", "", "", "", "", "", "", "", "", "", "", 
  82.41, 3.546427*^6, 44.304, 19.3, 3.607, 2.171, 1510.459, "", 311.11, 6.05, 
  0.2, 11.4, "", 0.7, 66.32, 0.459}, {"ERI", "Africa", "Eritrea", 
  "2020-10-20", 452., 0., 5.429, "", "", 0., 127.452, 0., 1.531, "", "", 0., 
  0.57, "", "", "", "", "", "", "", "", "", "", "", "", "", "", "", "", "", 
  "", "", "", "", "", "", "", "", "", 77.78, 3.546427*^6, 44.304, 19.3, 
  3.607, 2.171, 1510.459, "", 311.11, 6.05, 0.2, 11.4, "", 0.7, 66.32, 
  0.459}, {"ERI", "Africa", "Eritrea", "2020-10-21", 452., 0., 5.429, "", "", 
  0., 127.452, 0., 1.531, "", "", 0., 0.57, "", "", "", "", "", "", "", "", 
  "", "", "", "", "", "", "", "", "", "", "", "", "", "", "", "", "", "", 
  77.78, 3.546427*^6, 44.304, 19.3, 3.607, 2.171, 1510.459, "", 311.11, 6.05, 
  0.2, 11.4, "", 0.7, 66.32, 0.459}, {"ERI", "Africa", "Eritrea", 
  "2020-10-22", 457., 5., 5., "", "", 0., 128.862, 1.41, 1.41, "", "", 0., 
  0.57, "", "", "", "", "", "", "", "", "", "", "", "", "", "", "", "", "", 
  "", "", "", "", "", "", "", "", "", 77.78, 3.546427*^6, 44.304, 19.3, 
  3.607, 2.171, 1510.459, "", 311.11, 6.05, 0.2, 11.4, "", 0.7, 66.32, 
  0.459}, {"ERI", "Africa", "Eritrea", "2020-10-23", 461., 4., 5.571, "", "", 
  0., 129.99, 1.128, 1.571, "", "", 0., 0.57, "", "", "", "", "", "", "", "", 
  "", "", "", "", "", "", "", "", "", "", "", "", "", "", "", "", "", "", 
  77.78, 3.546427*^6, 44.304, 19.3, 3.607, 2.171, 1510.459, "", 311.11, 6.05, 
  0.2, 11.4, "", 0.7, 66.32, 0.459}, {"ERI", "Africa", "Eritrea", 
  "2020-10-24", 461., 0., 1.286, "", "", 0., 129.99, 0., 0.363, "", "", 0., 
  0.57, "", "", "", "", "", "", "", "", "", "", "", "", "", "", "", "", "", 
  "", "", "", "", "", "", "", "", "", 77.78, 3.546427*^6, 44.304, 19.3, 
  3.607, 2.171, 1510.459, "", 311.11, 6.05, 0.2, 11.4, "", 0.7, 66.32, 
  0.459}, {"ERI", "Africa", "Eritrea", "2020-10-25", 461., 0., 1.286, "", "", 
  0., 129.99, 0., 0.363, "", "", 0., 0.58, "", "", "", "", "", "", "", "", 
  "", "", "", "", "", "", "", "", "", "", "", "", "", "", "", "", "", "", 
  77.78, 3.546427*^6, 44.304, 19.3, 3.607, 2.171, 1510.459, "", 311.11, 6.05, 
  0.2, 11.4, "", 0.7, 66.32, 0.459}, {"ERI", "Africa", "Eritrea", 
  "2020-10-26", 461., 0., 1.286, "", "", 0., 129.99, 0., 0.363, "", "", 0., 
  0.58, "", "", "", "", "", "", "", "", "", "", "", "", "", "", "", "", "", 
  "", "", "", "", "", "", "", "", "", 77.78, 3.546427*^6, 44.304, 19.3, 
  3.607, 2.171, 1510.459, "", 311.11, 6.05, 0.2, 11.4, "", 0.7, 66.32, 
  0.459}, {"ERI", "Africa", "Eritrea", "2020-10-27", 461., 0., 1.286, "", "", 
  0., 129.99, 0., 0.363, "", "", 0., 0.58, "", "", "", "", "", "", "", "", 
  "", "", "", "", "", "", "", "", "", "", "", "", "", "", "", "", "", "", 
  77.78, 3.546427*^6, 44.304, 19.3, 3.607, 2.171, 1510.459, "", 311.11, 6.05, 
  0.2, 11.4, "", 0.7, 66.32, 0.459}, {"ERI", "Africa", "Eritrea", 
  "2020-10-28", 461., 0., 1.286, "", "", 0., 129.99, 0., 0.363, "", "", 0., 
  0.58, "", "", "", "", "", "", "", "", "", "", "", "", "", "", "", "", "", 
  "", "", "", "", "", "", "", "", "", 77.78, 3.546427*^6, 44.304, 19.3, 
  3.607, 2.171, 1510.459, "", 311.11, 6.05, 0.2, 11.4, "", 0.7, 66.32, 
  0.459}, {"ERI", "Africa", "Eritrea", "2020-10-29", 461., 0., 0.571, "", "", 
  0., 129.99, 0., 0.161, "", "", 0., 0.59, "", "", "", "", "", "", "", "", 
  "", "", "", "", "", "", "", "", "", "", "", "", "", "", "", "", "", "", 
  77.78, 3.546427*^6, 44.304, 19.3, 3.607, 2.171, 1510.459, "", 311.11, 6.05, 
  0.2, 11.4, "", 0.7, 66.32, 0.459}, {"ERI", "Africa", "Eritrea", 
  "2020-10-30", 463., 2., 0.286, "", "", 0., 130.554, 0.564, 0.081, "", "", 
  0., 0.59, "", "", "", "", "", "", "", "", "", "", "", "", "", "", "", "", 
  "", "", "", "", "", "", "", "", "", "", 77.78, 3.546427*^6, 44.304, 19.3, 
  3.607, 2.171, 1510.459, "", 311.11, 6.05, 0.2, 11.4, "", 0.7, 66.32, 
  0.459}, {"ERI", "Africa", "Eritrea", "2020-10-31", 463., 0., 0.286, "", "", 
  0., 130.554, 0., 0.081, "", "", 0., 0.6, "", "", "", "", "", "", "", "", 
  "", "", "", "", "", "", "", "", "", "", "", "", "", "", "", "", "", "", 
  77.78, 3.546427*^6, 44.304, 19.3, 3.607, 2.171, 1510.459, "", 311.11, 6.05, 
  0.2, 11.4, "", 0.7, 66.32, 0.459}, {"ERI", "Africa", "Eritrea", 
  "2020-11-01", 463., 0., 0.286, "", "", 0., 130.554, 0., 0.081, "", "", 0., 
  0.61, "", "", "", "", "", "", "", "", "", "", "", "", "", "", "", "", "", 
  "", "", "", "", "", "", "", "", "", 77.78, 3.546427*^6, 44.304, 19.3, 
  3.607, 2.171, 1510.459, "", 311.11, 6.05, 0.2, 11.4, "", 0.7, 66.32, 
  0.459}, {"ERI", "Africa", "Eritrea", "2020-11-02", 480., 17., 2.714, "", 
  "", 0., 135.347, 4.794, 0.765, "", "", 0., 0.61, "", "", "", "", "", "", 
  "", "", "", "", "", "", "", "", "", "", "", "", "", "", "", "", "", "", "", 
  "", 77.78, 3.546427*^6, 44.304, 19.3, 3.607, 2.171, 1510.459, "", 311.11, 
  6.05, 0.2, 11.4, "", 0.7, 66.32, 0.459}, {"ERI", "Africa", "Eritrea", 
  "2020-11-03", 480., 0., 2.714, "", "", 0., 135.347, 0., 0.765, "", "", 0., 
  0.62, "", "", "", "", "", "", "", "", "", "", "", "", "", "", "", "", "", 
  "", "", "", "", "", "", "", "", "", 82.41, 3.546427*^6, 44.304, 19.3, 
  3.607, 2.171, 1510.459, "", 311.11, 6.05, 0.2, 11.4, "", 0.7, 66.32, 
  0.459}, {"ERI", "Africa", "Eritrea", "2020-11-04", 480., 0., 2.714, "", "", 
  0., 135.347, 0., 0.765, "", "", 0., 0.63, "", "", "", "", "", "", "", "", 
  "", "", "", "", "", "", "", "", "", "", "", "", "", "", "", "", "", "", 
  82.41, 3.546427*^6, 44.304, 19.3, 3.607, 2.171, 1510.459, "", 311.11, 6.05, 
  0.2, 11.4, "", 0.7, 66.32, 0.459}, {"ERI", "Africa", "Eritrea", 
  "2020-11-05", 484., 4., 3.286, "", "", 0., 136.475, 1.128, 0.926, "", "", 
  0., 0.64, "", "", "", "", "", "", "", "", "", "", "", "", "", "", "", "", 
  "", "", "", "", "", "", "", "", "", "", 82.41, 3.546427*^6, 44.304, 19.3, 
  3.607, 2.171, 1510.459, "", 311.11, 6.05, 0.2, 11.4, "", 0.7, 66.32, 
  0.459}, {"ERI", "Africa", "Eritrea", "2020-11-06", 484., 0., 3., "", "", 
  0., 136.475, 0., 0.846, "", "", 0., 0.64, "", "", "", "", "", "", "", "", 
  "", "", "", "", "", "", "", "", "", "", "", "", "", "", "", "", "", "", 
  82.41, 3.546427*^6, 44.304, 19.3, 3.607, 2.171, 1510.459, "", 311.11, 6.05, 
  0.2, 11.4, "", 0.7, 66.32, 0.459}, {"ERI", "Africa", "Eritrea", 
  "2020-11-07", 491., 7., 4., "", "", 0., 138.449, 1.974, 1.128, "", "", 0., 
  0.65, "", "", "", "", "", "", "", "", "", "", "", "", "", "", "", "", "", 
  "", "", "", "", "", "", "", "", "", 82.41, 3.546427*^6, 44.304, 19.3, 
  3.607, 2.171, 1510.459, "", 311.11, 6.05, 0.2, 11.4, "", 0.7, 66.32, 
  0.459}, {"ERI", "Africa", "Eritrea", "2020-11-08", 491., 0., 4., "", "", 
  0., 138.449, 0., 1.128, "", "", 0., 0.66, "", "", "", "", "", "", "", "", 
  "", "", "", "", "", "", "", "", "", "", "", "", "", "", "", "", "", "", 
  82.41, 3.546427*^6, 44.304, 19.3, 3.607, 2.171, 1510.459, "", 311.11, 6.05, 
  0.2, 11.4, "", 0.7, 66.32, 0.459}, {"ERI", "Africa", "Eritrea", 
  "2020-11-09", 491., 0., 1.571, "", "", 0., 138.449, 0., 0.443, "", "", 0., 
  0.66, "", "", "", "", "", "", "", "", "", "", "", "", "", "", "", "", "", 
  "", "", "", "", "", "", "", "", "", 82.41, 3.546427*^6, 44.304, 19.3, 
  3.607, 2.171, 1510.459, "", 311.11, 6.05, 0.2, 11.4, "", 0.7, 66.32, 
  0.459}, {"ERI", "Africa", "Eritrea", "2020-11-10", 491., 0., 1.571, "", "", 
  0., 138.449, 0., 0.443, "", "", 0., 0.67, "", "", "", "", "", "", "", "", 
  "", "", "", "", "", "", "", "", "", "", "", "", "", "", "", "", "", "", 
  82.41, 3.546427*^6, 44.304, 19.3, 3.607, 2.171, 1510.459, "", 311.11, 6.05, 
  0.2, 11.4, "", 0.7, 66.32, 0.459}, {"ERI", "Africa", "Eritrea", 
  "2020-11-11", 491., 0., 1.571, "", "", 0., 138.449, 0., 0.443, "", "", 0., 
  0.68, "", "", "", "", "", "", "", "", "", "", "", "", "", "", "", "", "", 
  "", "", "", "", "", "", "", "", "", 82.41, 3.546427*^6, 44.304, 19.3, 
  3.607, 2.171, 1510.459, "", 311.11, 6.05, 0.2, 11.4, "", 0.7, 66.32, 
  0.459}, {"ERI", "Africa", "Eritrea", "2020-11-12", 493., 2., 1.286, "", "", 
  0., 139.013, 0.564, 0.363, "", "", 0., 0.68, "", "", "", "", "", "", "", 
  "", "", "", "", "", "", "", "", "", "", "", "", "", "", "", "", "", "", "", 
  82.41, 3.546427*^6, 44.304, 19.3, 3.607, 2.171, 1510.459, "", 311.11, 6.05, 
  0.2, 11.4, "", 0.7, 66.32, 0.459}, {"ERI", "Africa", "Eritrea", 
  "2020-11-13", 493., 0., 1.286, "", "", 0., 139.013, 0., 0.363, "", "", 0., 
  0.69, "", "", "", "", "", "", "", "", "", "", "", "", "", "", "", "", "", 
  "", "", "", "", "", "", "", "", "", 82.41, 3.546427*^6, 44.304, 19.3, 
  3.607, 2.171, 1510.459, "", 311.11, 6.05, 0.2, 11.4, "", 0.7, 66.32, 
  0.459}, {"ERI", "Africa", "Eritrea", "2020-11-14", 493., 0., 0.286, "", "", 
  0., 139.013, 0., 0.081, "", "", 0., 0.7, "", "", "", "", "", "", "", "", 
  "", "", "", "", "", "", "", "", "", "", "", "", "", "", "", "", "", "", 
  82.41, 3.546427*^6, 44.304, 19.3, 3.607, 2.171, 1510.459, "", 311.11, 6.05, 
  0.2, 11.4, "", 0.7, 66.32, 0.459}, {"ERI", "Africa", "Eritrea", 
  "2020-11-15", 493., 0., 0.286, "", "", 0., 139.013, 0., 0.081, "", "", 0., 
  0.72, "", "", "", "", "", "", "", "", "", "", "", "", "", "", "", "", "", 
  "", "", "", "", "", "", "", "", "", 82.41, 3.546427*^6, 44.304, 19.3, 
  3.607, 2.171, 1510.459, "", 311.11, 6.05, 0.2, 11.4, "", 0.7, 66.32, 
  0.459}, {"ERI", "Africa", "Eritrea", "2020-11-16", 518., 25., 3.857, "", 
  "", 0., 146.063, 7.049, 1.088, "", "", 0., 0.73, "", "", "", "", "", "", 
  "", "", "", "", "", "", "", "", "", "", "", "", "", "", "", "", "", "", "", 
  "", 75., 3.546427*^6, 44.304, 19.3, 3.607, 2.171, 1510.459, "", 311.11, 
  6.05, 0.2, 11.4, "", 0.7, 66.32, 0.459}, {"ERI", "Africa", "Eritrea", 
  "2020-11-17", 518., 0., 3.857, "", "", 0., 146.063, 0., 1.088, "", "", 0., 
  0.74, "", "", "", "", "", "", "", "", "", "", "", "", "", "", "", "", "", 
  "", "", "", "", "", "", "", "", "", 75., 3.546427*^6, 44.304, 19.3, 3.607, 
  2.171, 1510.459, "", 311.11, 6.05, 0.2, 11.4, "", 0.7, 66.32, 0.459}, 
 {"ERI", "Africa", "Eritrea", "2020-11-18", 518., 0., 3.857, "", "", 0., 
  146.063, 0., 1.088, "", "", 0., 0.75, "", "", "", "", "", "", "", "", "", 
  "", "", "", "", "", "", "", "", "", "", "", "", "", "", "", "", "", 75., 
  3.546427*^6, 44.304, 19.3, 3.607, 2.171, 1510.459, "", 311.11, 6.05, 0.2, 
  11.4, "", 0.7, 66.32, 0.459}, {"ERI", "Africa", "Eritrea", "2020-11-19", 
  527., 9., 4.857, "", "", 0., 148.6, 2.538, 1.37, "", "", 0., 0.76, "", "", 
  "", "", "", "", "", "", "", "", "", "", "", "", "", "", "", "", "", "", "", 
  "", "", "", "", "", 75., 3.546427*^6, 44.304, 19.3, 3.607, 2.171, 1510.459, 
  "", 311.11, 6.05, 0.2, 11.4, "", 0.7, 66.32, 0.459}, 
 {"ERI", "Africa", "Eritrea", "2020-11-20", 527., 0., 4.857, "", "", 0., 
  148.6, 0., 1.37, "", "", 0., 0.78, "", "", "", "", "", "", "", "", "", "", 
  "", "", "", "", "", "", "", "", "", "", "", "", "", "", "", "", 75., 
  3.546427*^6, 44.304, 19.3, 3.607, 2.171, 1510.459, "", 311.11, 6.05, 0.2, 
  11.4, "", 0.7, 66.32, 0.459}, {"ERI", "Africa", "Eritrea", "2020-11-21", 
  551., 24., 8.286, "", "", 0., 155.368, 6.767, 2.336, "", "", 0., 0.79, "", 
  "", "", "", "", "", "", "", "", "", "", "", "", "", "", "", "", "", "", "", 
  "", "", "", "", "", "", 75., 3.546427*^6, 44.304, 19.3, 3.607, 2.171, 
  1510.459, "", 311.11, 6.05, 0.2, 11.4, "", 0.7, 66.32, 0.459}, 
 {"ERI", "Africa", "Eritrea", "2020-11-22", 551., 0., 8.286, "", "", 0., 
  155.368, 0., 2.336, "", "", 0., 0.8, "", "", "", "", "", "", "", "", "", 
  "", "", "", "", "", "", "", "", "", "", "", "", "", "", "", "", "", 75., 
  3.546427*^6, 44.304, 19.3, 3.607, 2.171, 1510.459, "", 311.11, 6.05, 0.2, 
  11.4, "", 0.7, 66.32, 0.459}, {"ERI", "Africa", "Eritrea", "2020-11-23", 
  558., 7., 5.714, "", "", 0., 157.341, 1.974, 1.611, "", "", 0., 0.82, "", 
  "", "", "", "", "", "", "", "", "", "", "", "", "", "", "", "", "", "", "", 
  "", "", "", "", "", "", 75., 3.546427*^6, 44.304, 19.3, 3.607, 2.171, 
  1510.459, "", 311.11, 6.05, 0.2, 11.4, "", 0.7, 66.32, 0.459}, 
 {"ERI", "Africa", "Eritrea", "2020-11-24", 558., 0., 5.714, "", "", 0., 
  157.341, 0., 1.611, "", "", 0., 0.83, "", "", "", "", "", "", "", "", "", 
  "", "", "", "", "", "", "", "", "", "", "", "", "", "", "", "", "", 75., 
  3.546427*^6, 44.304, 19.3, 3.607, 2.171, 1510.459, "", 311.11, 6.05, 0.2, 
  11.4, "", 0.7, 66.32, 0.459}, {"ERI", "Africa", "Eritrea", "2020-11-25", 
  558., 0., 5.714, "", "", 0., 157.341, 0., 1.611, "", "", 0., 0.84, "", "", 
  "", "", "", "", "", "", "", "", "", "", "", "", "", "", "", "", "", "", "", 
  "", "", "", "", "", 75., 3.546427*^6, 44.304, 19.3, 3.607, 2.171, 1510.459, 
  "", 311.11, 6.05, 0.2, 11.4, "", 0.7, 66.32, 0.459}, 
 {"ERI", "Africa", "Eritrea", "2020-11-26", 566., 8., 5.571, "", "", 0., 
  159.597, 2.256, 1.571, "", "", 0., 0.86, "", "", "", "", "", "", "", "", 
  "", "", "", "", "", "", "", "", "", "", "", "", "", "", "", "", "", "", 
  75., 3.546427*^6, 44.304, 19.3, 3.607, 2.171, 1510.459, "", 311.11, 6.05, 
  0.2, 11.4, "", 0.7, 66.32, 0.459}, {"ERI", "Africa", "Eritrea", 
  "2020-11-27", 566., 0., 5.571, "", "", 0., 159.597, 0., 1.571, "", "", 0., 
  0.87, "", "", "", "", "", "", "", "", "", "", "", "", "", "", "", "", "", 
  "", "", "", "", "", "", "", "", "", 75., 3.546427*^6, 44.304, 19.3, 3.607, 
  2.171, 1510.459, "", 311.11, 6.05, 0.2, 11.4, "", 0.7, 66.32, 0.459}, 
 {"ERI", "Africa", "Eritrea", "2020-11-28", 577., 11., 3.714, "", "", 0., 
  162.699, 3.102, 1.047, "", "", 0., 0.89, "", "", "", "", "", "", "", "", 
  "", "", "", "", "", "", "", "", "", "", "", "", "", "", "", "", "", "", 
  75., 3.546427*^6, 44.304, 19.3, 3.607, 2.171, 1510.459, "", 311.11, 6.05, 
  0.2, 11.4, "", 0.7, 66.32, 0.459}, {"ERI", "Africa", "Eritrea", 
  "2020-11-29", 577., 0., 3.714, "", "", 0., 162.699, 0., 1.047, "", "", 0., 
  0.9, "", "", "", "", "", "", "", "", "", "", "", "", "", "", "", "", "", 
  "", "", "", "", "", "", "", "", "", 75., 3.546427*^6, 44.304, 19.3, 3.607, 
  2.171, 1510.459, "", 311.11, 6.05, 0.2, 11.4, "", 0.7, 66.32, 0.459}, 
 {"ERI", "Africa", "Eritrea", "2020-11-30", 577., 0., 2.714, "", "", 0., 
  162.699, 0., 0.765, "", "", 0., 0.92, "", "", "", "", "", "", "", "", "", 
  "", "", "", "", "", "", "", "", "", "", "", "", "", "", "", "", "", 75., 
  3.546427*^6, 44.304, 19.3, 3.607, 2.171, 1510.459, "", 311.11, 6.05, 0.2, 
  11.4, "", 0.7, 66.32, 0.459}, {"ERI", "Africa", "Eritrea", "2020-12-01", 
  577., 0., 2.714, "", "", 0., 162.699, 0., 0.765, "", "", 0., 0.93, "", "", 
  "", "", "", "", "", "", "", "", "", "", "", "", "", "", "", "", "", "", "", 
  "", "", "", "", "", 75., 3.546427*^6, 44.304, 19.3, 3.607, 2.171, 1510.459, 
  "", 311.11, 6.05, 0.2, 11.4, "", 0.7, 66.32, 0.459}, 
 {"ERI", "Africa", "Eritrea", "2020-12-02", 577., 0., 2.714, "", "", 0., 
  162.699, 0., 0.765, "", "", 0., 0.95, "", "", "", "", "", "", "", "", "", 
  "", "", "", "", "", "", "", "", "", "", "", "", "", "", "", "", "", 75., 
  3.546427*^6, 44.304, 19.3, 3.607, 2.171, 1510.459, "", 311.11, 6.05, 0.2, 
  11.4, "", 0.7, 66.32, 0.459}, {"ERI", "Africa", "Eritrea", "2020-12-03", 
  594., 17., 4., "", "", 0., 167.493, 4.794, 1.128, "", "", 0., 0.97, "", "", 
  "", "", "", "", "", "", "", "", "", "", "", "", "", "", "", "", "", "", "", 
  "", "", "", "", "", 75., 3.546427*^6, 44.304, 19.3, 3.607, 2.171, 1510.459, 
  "", 311.11, 6.05, 0.2, 11.4, "", 0.7, 66.32, 0.459}, 
 {"ERI", "Africa", "Eritrea", "2020-12-04", 632., 38., 9.429, "", "", 0., 
  178.208, 10.715, 2.659, "", "", 0., 0.99, "", "", "", "", "", "", "", "", 
  "", "", "", "", "", "", "", "", "", "", "", "", "", "", "", "", "", "", 
  75., 3.546427*^6, 44.304, 19.3, 3.607, 2.171, 1510.459, "", 311.11, 6.05, 
  0.2, 11.4, "", 0.7, 66.32, 0.459}, {"ERI", "Africa", "Eritrea", 
  "2020-12-05", 632., 0., 7.857, "", "", 0., 178.208, 0., 2.216, "", "", 0., 
  0.99, "", "", "", "", "", "", "", "", "", "", "", "", "", "", "", "", "", 
  "", "", "", "", "", "", "", "", "", 75., 3.546427*^6, 44.304, 19.3, 3.607, 
  2.171, 1510.459, "", 311.11, 6.05, 0.2, 11.4, "", 0.7, 66.32, 0.459}, 
 {"ERI", "Africa", "Eritrea", "2020-12-06", 632., 0., 7.857, "", "", 0., 
  178.208, 0., 2.216, "", "", 0., 1., "", "", "", "", "", "", "", "", "", "", 
  "", "", "", "", "", "", "", "", "", "", "", "", "", "", "", "", 75., 
  3.546427*^6, 44.304, 19.3, 3.607, 2.171, 1510.459, "", 311.11, 6.05, 0.2, 
  11.4, "", 0.7, 66.32, 0.459}, {"ERI", "Africa", "Eritrea", "2020-12-07", 
  649., 17., 10.286, "", "", 0., 183.001, 4.794, 2.9, "", "", 0., 1., "", "", 
  "", "", "", "", "", "", "", "", "", "", "", "", "", "", "", "", "", "", "", 
  "", "", "", "", "", 75., 3.546427*^6, 44.304, 19.3, 3.607, 2.171, 1510.459, 
  "", 311.11, 6.05, 0.2, 11.4, "", 0.7, 66.32, 0.459}, 
 {"ERI", "Africa", "Eritrea", "2020-12-08", 649., 0., 10.286, "", "", 0., 
  183.001, 0., 2.9, "", "", 0., 1.01, "", "", "", "", "", "", "", "", "", "", 
  "", "", "", "", "", "", "", "", "", "", "", "", "", "", "", "", 75., 
  3.546427*^6, 44.304, 19.3, 3.607, 2.171, 1510.459, "", 311.11, 6.05, 0.2, 
  11.4, "", 0.7, 66.32, 0.459}, {"ERI", "Africa", "Eritrea", "2020-12-09", 
  649., 0., 10.286, "", "", 0., 183.001, 0., 2.9, "", "", 0., 1.02, "", "", 
  "", "", "", "", "", "", "", "", "", "", "", "", "", "", "", "", "", "", "", 
  "", "", "", "", "", 75., 3.546427*^6, 44.304, 19.3, 3.607, 2.171, 1510.459, 
  "", 311.11, 6.05, 0.2, 11.4, "", 0.7, 66.32, 0.459}, 
 {"ERI", "Africa", "Eritrea", "2020-12-10", 656., 7., 8.857, "", "", 0., 
  184.975, 1.974, 2.497, "", "", 0., 1.02, "", "", "", "", "", "", "", "", 
  "", "", "", "", "", "", "", "", "", "", "", "", "", "", "", "", "", "", 
  75., 3.546427*^6, 44.304, 19.3, 3.607, 2.171, 1510.459, "", 311.11, 6.05, 
  0.2, 11.4, "", 0.7, 66.32, 0.459}, {"ERI", "Africa", "Eritrea", 
  "2020-12-11", 656., 0., 3.429, "", "", 0., 184.975, 0., 0.967, "", "", 0., 
  1.03, "", "", "", "", "", "", "", "", "", "", "", "", "", "", "", "", "", 
  "", "", "", "", "", "", "", "", "", 75., 3.546427*^6, 44.304, 19.3, 3.607, 
  2.171, 1510.459, "", 311.11, 6.05, 0.2, 11.4, "", 0.7, 66.32, 0.459}, 
 {"ERI", "Africa", "Eritrea", "2020-12-12", 711., 55., 11.286, "", "", 0., 
  200.483, 15.509, 3.182, "", "", 0., 1.05, "", "", "", "", "", "", "", "", 
  "", "", "", "", "", "", "", "", "", "", "", "", "", "", "", "", "", "", 
  75., 3.546427*^6, 44.304, 19.3, 3.607, 2.171, 1510.459, "", 311.11, 6.05, 
  0.2, 11.4, "", 0.7, 66.32, 0.459}, {"ERI", "Africa", "Eritrea", 
  "2020-12-13", 711., 0., 11.286, "", "", 0., 200.483, 0., 3.182, "", "", 0., 
  1.06, "", "", "", "", "", "", "", "", "", "", "", "", "", "", "", "", "", 
  "", "", "", "", "", "", "", "", "", 75., 3.546427*^6, 44.304, 19.3, 3.607, 
  2.171, 1510.459, "", 311.11, 6.05, 0.2, 11.4, "", 0.7, 66.32, 0.459}, 
 {"ERI", "Africa", "Eritrea", "2020-12-14", 711., 0., 8.857, "", "", 0., 
  200.483, 0., 2.497, "", "", 0., 1.07, "", "", "", "", "", "", "", "", "", 
  "", "", "", "", "", "", "", "", "", "", "", "", "", "", "", "", "", 75., 
  3.546427*^6, 44.304, 19.3, 3.607, 2.171, 1510.459, "", 311.11, 6.05, 0.2, 
  11.4, "", 0.7, 66.32, 0.459}, {"ERI", "Africa", "Eritrea", "2020-12-15", 
  711., 0., 8.857, "", "", 0., 200.483, 0., 2.497, "", "", 0., 1.09, "", "", 
  "", "", "", "", "", "", "", "", "", "", "", "", "", "", "", "", "", "", "", 
  "", "", "", "", "", 75., 3.546427*^6, 44.304, 19.3, 3.607, 2.171, 1510.459, 
  "", 311.11, 6.05, 0.2, 11.4, "", 0.7, 66.32, 0.459}, 
 {"ERI", "Africa", "Eritrea", "2020-12-16", 711., 0., 8.857, "", "", 0., 
  200.483, 0., 2.497, "", "", 0., 1.11, "", "", "", "", "", "", "", "", "", 
  "", "", "", "", "", "", "", "", "", "", "", "", "", "", "", "", "", 75., 
  3.546427*^6, 44.304, 19.3, 3.607, 2.171, 1510.459, "", 311.11, 6.05, 0.2, 
  11.4, "", 0.7, 66.32, 0.459}, {"ERI", "Africa", "Eritrea", "2020-12-17", 
  741., 30., 12.143, "", "", 0., 208.943, 8.459, 3.424, "", "", 0., 1.13, "", 
  "", "", "", "", "", "", "", "", "", "", "", "", "", "", "", "", "", "", "", 
  "", "", "", "", "", "", 75., 3.546427*^6, 44.304, 19.3, 3.607, 2.171, 
  1510.459, "", 311.11, 6.05, 0.2, 11.4, "", 0.7, 66.32, 0.459}, 
 {"ERI", "Africa", "Eritrea", "2020-12-18", 741., 0., 12.143, "", "", 0., 
  208.943, 0., 3.424, "", "", 0., 1.14, "", "", "", "", "", "", "", "", "", 
  "", "", "", "", "", "", "", "", "", "", "", "", "", "", "", "", "", 75., 
  3.546427*^6, 44.304, 19.3, 3.607, 2.171, 1510.459, "", 311.11, 6.05, 0.2, 
  11.4, "", 0.7, 66.32, 0.459}, {"ERI", "Africa", "Eritrea", "2020-12-19", 
  754., 13., 6.143, "", "", 0., 212.608, 3.666, 1.732, "", "", 0., 1.16, "", 
  "", "", "", "", "", "", "", "", "", "", "", "", "", "", "", "", "", "", "", 
  "", "", "", "", "", "", 75., 3.546427*^6, 44.304, 19.3, 3.607, 2.171, 
  1510.459, "", 311.11, 6.05, 0.2, 11.4, "", 0.7, 66.32, 0.459}, 
 {"ERI", "Africa", "Eritrea", "2020-12-20", 754., 0., 6.143, "", "", 0., 
  212.608, 0., 1.732, "", "", 0., 1.18, "", "", "", "", "", "", "", "", "", 
  "", "", "", "", "", "", "", "", "", "", "", "", "", "", "", "", "", 75., 
  3.546427*^6, 44.304, 19.3, 3.607, 2.171, 1510.459, "", 311.11, 6.05, 0.2, 
  11.4, "", 0.7, 66.32, 0.459}, {"ERI", "Africa", "Eritrea", "2020-12-21", 
  807., 53., 13.714, "", "", 0., 227.553, 14.945, 3.867, "", "", 0., 1.19, 
  "", "", "", "", "", "", "", "", "", "", "", "", "", "", "", "", "", "", "", 
  "", "", "", "", "", "", "", 75., 3.546427*^6, 44.304, 19.3, 3.607, 2.171, 
  1510.459, "", 311.11, 6.05, 0.2, 11.4, "", 0.7, 66.32, 0.459}, 
 {"ERI", "Africa", "Eritrea", "2020-12-22", 832., 25., 17.286, 1., 1., 0.143, 
  234.602, 7.049, 4.874, 0.282, 0.282, 0.04, 1.2, "", "", "", "", "", "", "", 
  "", "", "", "", "", "", "", "", "", "", "", "", "", "", "", "", "", "", "", 
  82.41, 3.546427*^6, 44.304, 19.3, 3.607, 2.171, 1510.459, "", 311.11, 6.05, 
  0.2, 11.4, "", 0.7, 66.32, 0.459}, {"ERI", "Africa", "Eritrea", 
  "2020-12-23", 877., 45., 23.714, 1., 0., 0.143, 247.291, 12.689, 6.687, 
  0.282, 0., 0.04, 1.21, "", "", "", "", "", "", "", "", "", "", "", "", "", 
  "", "", "", "", "", "", "", "", "", "", "", "", "", 82.41, 3.546427*^6, 
  44.304, 19.3, 3.607, 2.171, 1510.459, "", 311.11, 6.05, 0.2, 11.4, "", 0.7, 
  66.32, 0.459}, {"ERI", "Africa", "Eritrea", "2020-12-24", 951., 74., 30., 
  1., 0., 0.143, 268.157, 20.866, 8.459, 0.282, 0., 0.04, 1.21, "", "", "", 
  "", "", "", "", "", "", "", "", "", "", "", "", "", "", "", "", "", "", "", 
  "", "", "", "", 82.41, 3.546427*^6, 44.304, 19.3, 3.607, 2.171, 1510.459, 
  "", 311.11, 6.05, 0.2, 11.4, "", 0.7, 66.32, 0.459}, 
 {"ERI", "Africa", "Eritrea", "2020-12-25", 992., 41., 35.857, 1., 0., 0.143, 
  279.718, 11.561, 10.111, 0.282, 0., 0.04, 1.21, "", "", "", "", "", "", "", 
  "", "", "", "", "", "", "", "", "", "", "", "", "", "", "", "", "", "", "", 
  82.41, 3.546427*^6, 44.304, 19.3, 3.607, 2.171, 1510.459, "", 311.11, 6.05, 
  0.2, 11.4, "", 0.7, 66.32, 0.459}, {"ERI", "Africa", "Eritrea", 
  "2020-12-26", 992., 0., 34., 1., 0., 0.143, 279.718, 0., 9.587, 0.282, 0., 
  0.04, 1.21, "", "", "", "", "", "", "", "", "", "", "", "", "", "", "", "", 
  "", "", "", "", "", "", "", "", "", "", 89.81, 3.546427*^6, 44.304, 19.3, 
  3.607, 2.171, 1510.459, "", 311.11, 6.05, 0.2, 11.4, "", 0.7, 66.32, 
  0.459}, {"ERI", "Africa", "Eritrea", "2020-12-27", 1039., 47., 40.714, 1., 
  0., 0.143, 292.971, 13.253, 11.48, 0.282, 0., 0.04, 1.22, "", "", "", "", 
  "", "", "", "", "", "", "", "", "", "", "", "", "", "", "", "", "", "", "", 
  "", "", "", 89.81, 3.546427*^6, 44.304, 19.3, 3.607, 2.171, 1510.459, "", 
  311.11, 6.05, 0.2, 11.4, "", 0.7, 66.32, 0.459}, 
 {"ERI", "Africa", "Eritrea", "2020-12-28", 1039., 0., 33.143, 1., 0., 0.143, 
  292.971, 0., 9.345, 0.282, 0., 0.04, 1.22, "", "", "", "", "", "", "", "", 
  "", "", "", "", "", "", "", "", "", "", "", "", "", "", "", "", "", "", 
  89.81, 3.546427*^6, 44.304, 19.3, 3.607, 2.171, 1510.459, "", 311.11, 6.05, 
  0.2, 11.4, "", 0.7, 66.32, 0.459}, {"ERI", "Africa", "Eritrea", 
  "2020-12-29", 1220., 181., 55.429, 1., 0., 0., 344.008, 51.037, 15.629, 
  0.282, 0., 0., 1.22, "", "", "", "", "", "", "", "", "", "", "", "", "", 
  "", "", "", "", "", "", "", "", "", "", "", "", "", 89.81, 3.546427*^6, 
  44.304, 19.3, 3.607, 2.171, 1510.459, "", 311.11, 6.05, 0.2, 11.4, "", 0.7, 
  66.32, 0.459}, {"ERI", "Africa", "Eritrea", "2020-12-30", 1252., 32., 
  53.571, 1., 0., 0., 353.031, 9.023, 15.106, 0.282, 0., 0., 1.21, "", "", 
  "", "", "", "", "", "", "", "", "", "", "", "", "", "", "", "", "", "", "", 
  "", "", "", "", "", 89.81, 3.546427*^6, 44.304, 19.3, 3.607, 2.171, 
  1510.459, "", 311.11, 6.05, 0.2, 11.4, "", 0.7, 66.32, 0.459}, 
 {"ERI", "Africa", "Eritrea", "2020-12-31", 1320., 68., 52.714, 3., 2., 
  0.286, 372.206, 19.174, 14.864, 0.846, 0.564, 0.081, 1.2, "", "", "", "", 
  "", "", "", "", "", "", "", "", "", "", "", "", "", "", "", "", "", "", "", 
  "", "", "", 89.81, 3.546427*^6, 44.304, 19.3, 3.607, 2.171, 1510.459, "", 
  311.11, 6.05, 0.2, 11.4, "", 0.7, 66.32, 0.459}, 
 {"ERI", "Africa", "Eritrea", "2021-01-01", 1320., 0., 46.857, 3., 0., 0.286, 
  372.206, 0., 13.212, 0.846, 0., 0.081, 1.19, "", "", "", "", "", "", "", 
  "", "", "", "", "", "", "", "", "", "", "", "", "", "", "", "", "", "", "", 
  89.81, 3.546427*^6, 44.304, 19.3, 3.607, 2.171, 1510.459, "", 311.11, 6.05, 
  0.2, 11.4, "", 0.7, 66.32, 0.459}, {"ERI", "Africa", "Eritrea", 
  "2021-01-02", 1320., 0., 46.857, 3., 0., 0.286, 372.206, 0., 13.212, 0.846, 
  0., 0.081, 1.19, "", "", "", "", "", "", "", "", "", "", "", "", "", "", 
  "", "", "", "", "", "", "", "", "", "", "", "", 89.81, 3.546427*^6, 44.304, 
  19.3, 3.607, 2.171, 1510.459, "", 311.11, 6.05, 0.2, 11.4, "", 0.7, 66.32, 
  0.459}, {"ERI", "Africa", "Eritrea", "2021-01-03", 1320., 0., 40.143, 3., 
  0., 0.286, 372.206, 0., 11.319, 0.846, 0., 0.081, 1.19, "", "", "", "", "", 
  "", "", "", "", "", "", "", "", "", "", "", "", "", "", "", "", "", "", "", 
  "", "", 89.81, 3.546427*^6, 44.304, 19.3, 3.607, 2.171, 1510.459, "", 
  311.11, 6.05, 0.2, 11.4, "", 0.7, 66.32, 0.459}, 
 {"ERI", "Africa", "Eritrea", "2021-01-04", 1363., 43., 46.286, 3., 0., 
  0.286, 384.33, 12.125, 13.051, 0.846, 0., 0.081, 1.18, "", "", "", "", "", 
  "", "", "", "", "", "", "", "", "", "", "", "", "", "", "", "", "", "", "", 
  "", "", 89.81, 3.546427*^6, 44.304, 19.3, 3.607, 2.171, 1510.459, "", 
  311.11, 6.05, 0.2, 11.4, "", 0.7, 66.32, 0.459}, 
 {"ERI", "Africa", "Eritrea", "2021-01-05", 1363., 0., 20.429, 3., 0., 0.286, 
  384.33, 0., 5.76, 0.846, 0., 0.081, 1.18, "", "", "", "", "", "", "", "", 
  "", "", "", "", "", "", "", "", "", "", "", "", "", "", "", "", "", "", 
  89.81, 3.546427*^6, 44.304, 19.3, 3.607, 2.171, 1510.459, "", 311.11, 6.05, 
  0.2, 11.4, "", 0.7, 66.32, 0.459}, {"ERI", "Africa", "Eritrea", 
  "2021-01-06", 1445., 82., 27.571, 3., 0., 0.286, 407.452, 23.122, 7.774, 
  0.846, 0., 0.081, 1.18, "", "", "", "", "", "", "", "", "", "", "", "", "", 
  "", "", "", "", "", "", "", "", "", "", "", "", "", 89.81, 3.546427*^6, 
  44.304, 19.3, 3.607, 2.171, 1510.459, "", 311.11, 6.05, 0.2, 11.4, "", 0.7, 
  66.32, 0.459}, {"ERI", "Africa", "Eritrea", "2021-01-07", 1445., 0., 
  17.857, 3., 0., 0., 407.452, 0., 5.035, 0.846, 0., 0., 1.18, "", "", "", 
  "", "", "", "", "", "", "", "", "", "", "", "", "", "", "", "", "", "", "", 
  "", "", "", "", 89.81, 3.546427*^6, 44.304, 19.3, 3.607, 2.171, 1510.459, 
  "", 311.11, 6.05, 0.2, 11.4, "", 0.7, 66.32, 0.459}, 
 {"ERI", "Africa", "Eritrea", "2021-01-08", 1556., 111., 33.714, 6., 3., 
  0.429, 438.751, 31.299, 9.507, 1.692, 0.846, 0.121, 1.18, "", "", "", "", 
  "", "", "", "", "", "", "", "", "", "", "", "", "", "", "", "", "", "", "", 
  "", "", "", 89.81, 3.546427*^6, 44.304, 19.3, 3.607, 2.171, 1510.459, "", 
  311.11, 6.05, 0.2, 11.4, "", 0.7, 66.32, 0.459}, 
 {"ERI", "Africa", "Eritrea", "2021-01-09", 1556., 0., 33.714, 6., 0., 0.429, 
  438.751, 0., 9.507, 1.692, 0., 0.121, 1.18, "", "", "", "", "", "", "", "", 
  "", "", "", "", "", "", "", "", "", "", "", "", "", "", "", "", "", "", 
  89.81, 3.546427*^6, 44.304, 19.3, 3.607, 2.171, 1510.459, "", 311.11, 6.05, 
  0.2, 11.4, "", 0.7, 66.32, 0.459}, {"ERI", "Africa", "Eritrea", 
  "2021-01-10", 1556., 0., 33.714, 6., 0., 0.429, 438.751, 0., 9.507, 1.692, 
  0., 0.121, 1.18, "", "", "", "", "", "", "", "", "", "", "", "", "", "", 
  "", "", "", "", "", "", "", "", "", "", "", "", 89.81, 3.546427*^6, 44.304, 
  19.3, 3.607, 2.171, 1510.459, "", 311.11, 6.05, 0.2, 11.4, "", 0.7, 66.32, 
  0.459}, {"ERI", "Africa", "Eritrea", "2021-01-11", 1556., 0., 27.571, 6., 
  0., 0.429, 438.751, 0., 7.774, 1.692, 0., 0.121, 1.17, "", "", "", "", "", 
  "", "", "", "", "", "", "", "", "", "", "", "", "", "", "", "", "", "", "", 
  "", "", 89.81, 3.546427*^6, 44.304, 19.3, 3.607, 2.171, 1510.459, "", 
  311.11, 6.05, 0.2, 11.4, "", 0.7, 66.32, 0.459}, 
 {"ERI", "Africa", "Eritrea", "2021-01-12", 1596., 40., 33.286, 6., 0., 
  0.429, 450.03, 11.279, 9.386, 1.692, 0., 0.121, 1.18, "", "", "", "", "", 
  "", "", "", "", "", "", "", "", "", "", "", "", "", "", "", "", "", "", "", 
  "", "", 89.81, 3.546427*^6, 44.304, 19.3, 3.607, 2.171, 1510.459, "", 
  311.11, 6.05, 0.2, 11.4, "", 0.7, 66.32, 0.459}, 
 {"ERI", "Africa", "Eritrea", "2021-01-13", 1596., 0., 21.571, 6., 0., 0.429, 
  450.03, 0., 6.083, 1.692, 0., 0.121, 1.18, "", "", "", "", "", "", "", "", 
  "", "", "", "", "", "", "", "", "", "", "", "", "", "", "", "", "", "", 
  89.81, 3.546427*^6, 44.304, 19.3, 3.607, 2.171, 1510.459, "", 311.11, 6.05, 
  0.2, 11.4, "", 0.7, 66.32, 0.459}, {"ERI", "Africa", "Eritrea", 
  "2021-01-14", 1805., 209., 51.429, 6., 0., 0.429, 508.963, 58.933, 14.502, 
  1.692, 0., 0.121, 1.18, "", "", "", "", "", "", "", "", "", "", "", "", "", 
  "", "", "", "", "", "", "", "", "", "", "", "", "", 89.81, 3.546427*^6, 
  44.304, 19.3, 3.607, 2.171, 1510.459, "", 311.11, 6.05, 0.2, 11.4, "", 0.7, 
  66.32, 0.459}, {"ERI", "Africa", "Eritrea", "2021-01-15", 1877., 72., 
  45.857, 6., 0., 0., 529.265, 20.302, 12.931, 1.692, 0., 0., 1.17, "", "", 
  "", "", "", "", "", "", "", "", "", "", "", "", "", "", "", "", "", "", "", 
  "", "", "", "", "", 89.81, 3.546427*^6, 44.304, 19.3, 3.607, 2.171, 
  1510.459, "", 311.11, 6.05, 0.2, 11.4, "", 0.7, 66.32, 0.459}, 
 {"ERI", "Africa", "Eritrea", "2021-01-16", 1877., 0., 45.857, 6., 0., 0., 
  529.265, 0., 12.931, 1.692, 0., 0., 1.16, "", "", "", "", "", "", "", "", 
  "", "", "", "", "", "", "", "", "", "", "", "", "", "", "", "", "", "", 
  89.81, 3.546427*^6, 44.304, 19.3, 3.607, 2.171, 1510.459, "", 311.11, 6.05, 
  0.2, 11.4, "", 0.7, 66.32, 0.459}, {"ERI", "Africa", "Eritrea", 
  "2021-01-17", 1877., 0., 45.857, 6., 0., 0., 529.265, 0., 12.931, 1.692, 
  0., 0., 1.15, "", "", "", "", "", "", "", "", "", "", "", "", "", "", "", 
  "", "", "", "", "", "", "", "", "", "", "", 89.81, 3.546427*^6, 44.304, 
  19.3, 3.607, 2.171, 1510.459, "", 311.11, 6.05, 0.2, 11.4, "", 0.7, 66.32, 
  0.459}, {"ERI", "Africa", "Eritrea", "2021-01-18", 1877., 0., 45.857, 6., 
  0., 0., 529.265, 0., 12.931, 1.692, 0., 0., 1.15, "", "", "", "", "", "", 
  "", "", "", "", "", "", "", "", "", "", "", "", "", "", "", "", "", "", "", 
  "", 89.81, 3.546427*^6, 44.304, 19.3, 3.607, 2.171, 1510.459, "", 311.11, 
  6.05, 0.2, 11.4, "", 0.7, 66.32, 0.459}, {"ERI", "Africa", "Eritrea", 
  "2021-01-19", 1877., 0., 40.143, 6., 0., 0., 529.265, 0., 11.319, 1.692, 
  0., 0., 1.14, "", "", "", "", "", "", "", "", "", "", "", "", "", "", "", 
  "", "", "", "", "", "", "", "", "", "", "", 89.81, 3.546427*^6, 44.304, 
  19.3, 3.607, 2.171, 1510.459, "", 311.11, 6.05, 0.2, 11.4, "", 0.7, 66.32, 
  0.459}, {"ERI", "Africa", "Eritrea", "2021-01-20", 1910., 33., 44.857, 6., 
  0., 0., 538.57, 9.305, 12.649, 1.692, 0., 0., 1.14, "", "", "", "", "", "", 
  "", "", "", "", "", "", "", "", "", "", "", "", "", "", "", "", "", "", "", 
  "", 89.81, 3.546427*^6, 44.304, 19.3, 3.607, 2.171, 1510.459, "", 311.11, 
  6.05, 0.2, 11.4, "", 0.7, 66.32, 0.459}, {"ERI", "Africa", "Eritrea", 
  "2021-01-21", 1913., 3., 15.429, 6., 0., 0., 539.416, 0.846, 4.35, 1.692, 
  0., 0., 1.14, "", "", "", "", "", "", "", "", "", "", "", "", "", "", "", 
  "", "", "", "", "", "", "", "", "", "", "", 89.81, 3.546427*^6, 44.304, 
  19.3, 3.607, 2.171, 1510.459, "", 311.11, 6.05, 0.2, 11.4, "", 0.7, 66.32, 
  0.459}, {"ERI", "Africa", "Eritrea", "2021-01-22", 1940., 27., 9., 6., 0., 
  0., 547.029, 7.613, 2.538, 1.692, 0., 0., 1.14, "", "", "", "", "", "", "", 
  "", "", "", "", "", "", "", "", "", "", "", "", "", "", "", "", "", "", "", 
  89.81, 3.546427*^6, 44.304, 19.3, 3.607, 2.171, 1510.459, "", 311.11, 6.05, 
  0.2, 11.4, "", 0.7, 66.32, 0.459}, {"ERI", "Africa", "Eritrea", 
  "2021-01-23", 1940., 0., 9., 6., 0., 0., 547.029, 0., 2.538, 1.692, 0., 0., 
  1.14, "", "", "", "", "", "", "", "", "", "", "", "", "", "", "", "", "", 
  "", "", "", "", "", "", "", "", "", 89.81, 3.546427*^6, 44.304, 19.3, 
  3.607, 2.171, 1510.459, "", 311.11, 6.05, 0.2, 11.4, "", 0.7, 66.32, 
  0.459}, {"ERI", "Africa", "Eritrea", "2021-01-24", 1940., 0., 9., 6., 0., 
  0., 547.029, 0., 2.538, 1.692, 0., 0., 1.14, "", "", "", "", "", "", "", 
  "", "", "", "", "", "", "", "", "", "", "", "", "", "", "", "", "", "", "", 
  89.81, 3.546427*^6, 44.304, 19.3, 3.607, 2.171, 1510.459, "", 311.11, 6.05, 
  0.2, 11.4, "", 0.7, 66.32, 0.459}, {"ERI", "Africa", "Eritrea", 
  "2021-01-25", 1950., 10., 10.429, 7., 1., 0.143, 549.849, 2.82, 2.941, 
  1.974, 0.282, 0.04, 1.15, "", "", "", "", "", "", "", "", "", "", "", "", 
  "", "", "", "", "", "", "", "", "", "", "", "", "", "", 89.81, 3.546427*^6, 
  44.304, 19.3, 3.607, 2.171, 1510.459, "", 311.11, 6.05, 0.2, 11.4, "", 0.7, 
  66.32, 0.459}, {"ERI", "Africa", "Eritrea", "2021-01-26", 1970., 20., 
  13.286, 7., 0., 0.143, 555.489, 5.639, 3.746, 1.974, 0., 0.04, 1.15, "", 
  "", "", "", "", "", "", "", "", "", "", "", "", "", "", "", "", "", "", "", 
  "", "", "", "", "", "", 89.81, 3.546427*^6, 44.304, 19.3, 3.607, 2.171, 
  1510.459, "", 311.11, 6.05, 0.2, 11.4, "", 0.7, 66.32, 0.459}, 
 {"ERI", "Africa", "Eritrea", "2021-01-27", 2085., 115., 25., 7., 0., 0.143, 
  587.916, 32.427, 7.049, 1.974, 0., 0.04, 1.16, "", "", "", "", "", "", "", 
  "", "", "", "", "", "", "", "", "", "", "", "", "", "", "", "", "", "", "", 
  89.81, 3.546427*^6, 44.304, 19.3, 3.607, 2.171, 1510.459, "", 311.11, 6.05, 
  0.2, 11.4, "", 0.7, 66.32, 0.459}, {"ERI", "Africa", "Eritrea", 
  "2021-01-28", 2085., 0., 24.571, 7., 0., 0.143, 587.916, 0., 6.929, 1.974, 
  0., 0.04, 1.16, "", "", "", "", "", "", "", "", "", "", "", "", "", "", "", 
  "", "", "", "", "", "", "", "", "", "", "", 89.81, 3.546427*^6, 44.304, 
  19.3, 3.607, 2.171, 1510.459, "", 311.11, 6.05, 0.2, 11.4, "", 0.7, 66.32, 
  0.459}, {"ERI", "Africa", "Eritrea", "2021-01-29", 2135., 50., 27.857, 7., 
  0., 0.143, 602.014, 14.099, 7.855, 1.974, 0., 0.04, 1.16, "", "", "", "", 
  "", "", "", "", "", "", "", "", "", "", "", "", "", "", "", "", "", "", "", 
  "", "", "", 89.81, 3.546427*^6, 44.304, 19.3, 3.607, 2.171, 1510.459, "", 
  311.11, 6.05, 0.2, 11.4, "", 0.7, 66.32, 0.459}, 
 {"ERI", "Africa", "Eritrea", "2021-01-30", 2135., 0., 27.857, 7., 0., 0.143, 
  602.014, 0., 7.855, 1.974, 0., 0.04, 1.15, "", "", "", "", "", "", "", "", 
  "", "", "", "", "", "", "", "", "", "", "", "", "", "", "", "", "", "", 
  89.81, 3.546427*^6, 44.304, 19.3, 3.607, 2.171, 1510.459, "", 311.11, 6.05, 
  0.2, 11.4, "", 0.7, 66.32, 0.459}, {"ERI", "Africa", "Eritrea", 
  "2021-01-31", 2135., 0., 27.857, 7., 0., 0.143, 602.014, 0., 7.855, 1.974, 
  0., 0.04, 1.15, "", "", "", "", "", "", "", "", "", "", "", "", "", "", "", 
  "", "", "", "", "", "", "", "", "", "", "", 89.81, 3.546427*^6, 44.304, 
  19.3, 3.607, 2.171, 1510.459, "", 311.11, 6.05, 0.2, 11.4, "", 0.7, 66.32, 
  0.459}, {"ERI", "Africa", "Eritrea", "2021-02-01", 2135., 0., 26.429, 7., 
  0., 0., 602.014, 0., 7.452, 1.974, 0., 0., 1.16, "", "", "", "", "", "", 
  "", "", "", "", "", "", "", "", "", "", "", "", "", "", "", "", "", "", "", 
  "", 89.81, 3.546427*^6, 44.304, 19.3, 3.607, 2.171, 1510.459, "", 311.11, 
  6.05, 0.2, 11.4, "", 0.7, 66.32, 0.459}, {"ERI", "Africa", "Eritrea", 
  "2021-02-02", 2267., 132., 42.429, 7., 0., 0., 639.235, 37.221, 11.964, 
  1.974, 0., 0., 1.16, "", "", "", "", "", "", "", "", "", "", "", "", "", 
  "", "", "", "", "", "", "", "", "", "", "", "", "", 89.81, 3.546427*^6, 
  44.304, 19.3, 3.607, 2.171, 1510.459, "", 311.11, 6.05, 0.2, 11.4, "", 0.7, 
  66.32, 0.459}, {"ERI", "Africa", "Eritrea", "2021-02-03", 2309., 42., 32., 
  7., 0., 0., 651.078, 11.843, 9.023, 1.974, 0., 0., 1.15, "", "", "", "", 
  "", "", "", "", "", "", "", "", "", "", "", "", "", "", "", "", "", "", "", 
  "", "", "", 89.81, 3.546427*^6, 44.304, 19.3, 3.607, 2.171, 1510.459, "", 
  311.11, 6.05, 0.2, 11.4, "", 0.7, 66.32, 0.459}, 
 {"ERI", "Africa", "Eritrea", "2021-02-04", 2309., 0., 32., 7., 0., 0., 
  651.078, 0., 9.023, 1.974, 0., 0., 1.15, "", "", "", "", "", "", "", "", 
  "", "", "", "", "", "", "", "", "", "", "", "", "", "", "", "", "", "", 
  89.81, 3.546427*^6, 44.304, 19.3, 3.607, 2.171, 1510.459, "", 311.11, 6.05, 
  0.2, 11.4, "", 0.7, 66.32, 0.459}, {"ERI", "Africa", "Eritrea", 
  "2021-02-05", 2326., 17., 27.286, 7., 0., 0., 655.871, 4.794, 7.694, 1.974, 
  0., 0., 1.14, "", "", "", "", "", "", "", "", "", "", "", "", "", "", "", 
  "", "", "", "", "", "", "", "", "", "", "", 89.81, 3.546427*^6, 44.304, 
  19.3, 3.607, 2.171, 1510.459, "", 311.11, 6.05, 0.2, 11.4, "", 0.7, 66.32, 
  0.459}, {"ERI", "Africa", "Eritrea", "2021-02-06", 2326., 0., 27.286, 7., 
  0., 0., 655.871, 0., 7.694, 1.974, 0., 0., 1.14, "", "", "", "", "", "", 
  "", "", "", "", "", "", "", "", "", "", "", "", "", "", "", "", "", "", "", 
  "", 89.81, 3.546427*^6, 44.304, 19.3, 3.607, 2.171, 1510.459, "", 311.11, 
  6.05, 0.2, 11.4, "", 0.7, 66.32, 0.459}, {"ERI", "Africa", "Eritrea", 
  "2021-02-07", 2326., 0., 27.286, 7., 0., 0., 655.871, 0., 7.694, 1.974, 0., 
  0., 1.14, "", "", "", "", "", "", "", "", "", "", "", "", "", "", "", "", 
  "", "", "", "", "", "", "", "", "", "", 89.81, 3.546427*^6, 44.304, 19.3, 
  3.607, 2.171, 1510.459, "", 311.11, 6.05, 0.2, 11.4, "", 0.7, 66.32, 
  0.459}, {"ERI", "Africa", "Eritrea", "2021-02-08", 2326., 0., 27.286, 7., 
  0., 0., 655.871, 0., 7.694, 1.974, 0., 0., 1.14, "", "", "", "", "", "", 
  "", "", "", "", "", "", "", "", "", "", "", "", "", "", "", "", "", "", "", 
  "", 89.81, 3.546427*^6, 44.304, 19.3, 3.607, 2.171, 1510.459, "", 311.11, 
  6.05, 0.2, 11.4, "", 0.7, 66.32, 0.459}, {"ERI", "Africa", "Eritrea", 
  "2021-02-09", 2401., 75., 19.143, 7., 0., 0., 677.019, 21.148, 5.398, 
  1.974, 0., 0., 1.14, "", "", "", "", "", "", "", "", "", "", "", "", "", 
  "", "", "", "", "", "", "", "", "", "", "", "", "", 89.81, 3.546427*^6, 
  44.304, 19.3, 3.607, 2.171, 1510.459, "", 311.11, 6.05, 0.2, 11.4, "", 0.7, 
  66.32, 0.459}, {"ERI", "Africa", "Eritrea", "2021-02-10", 2418., 17., 
  15.571, 7., 0., 0., 681.813, 4.794, 4.391, 1.974, 0., 0., 1.14, "", "", "", 
  "", "", "", "", "", "", "", "", "", "", "", "", "", "", "", "", "", "", "", 
  "", "", "", "", 89.81, 3.546427*^6, 44.304, 19.3, 3.607, 2.171, 1510.459, 
  "", 311.11, 6.05, 0.2, 11.4, "", 0.7, 66.32, 0.459}, 
 {"ERI", "Africa", "Eritrea", "2021-02-11", 2429., 11., 17.143, 7., 0., 0., 
  684.915, 3.102, 4.834, 1.974, 0., 0., 1.14, "", "", "", "", "", "", "", "", 
  "", "", "", "", "", "", "", "", "", "", "", "", "", "", "", "", "", "", 
  89.81, 3.546427*^6, 44.304, 19.3, 3.607, 2.171, 1510.459, "", 311.11, 6.05, 
  0.2, 11.4, "", 0.7, 66.32, 0.459}, {"ERI", "Africa", "Eritrea", 
  "2021-02-12", 2429., 0., 14.714, 7., 0., 0., 684.915, 0., 4.149, 1.974, 0., 
  0., 1.14, "", "", "", "", "", "", "", "", "", "", "", "", "", "", "", "", 
  "", "", "", "", "", "", "", "", "", "", 89.81, 3.546427*^6, 44.304, 19.3, 
  3.607, 2.171, 1510.459, "", 311.11, 6.05, 0.2, 11.4, "", 0.7, 66.32, 
  0.459}, {"ERI", "Africa", "Eritrea", "2021-02-13", 2429., 0., 14.714, 7., 
  0., 0., 684.915, 0., 4.149, 1.974, 0., 0., 1.14, "", "", "", "", "", "", 
  "", "", "", "", "", "", "", "", "", "", "", "", "", "", "", "", "", "", "", 
  "", 89.81, 3.546427*^6, 44.304, 19.3, 3.607, 2.171, 1510.459, "", 311.11, 
  6.05, 0.2, 11.4, "", 0.7, 66.32, 0.459}, {"ERI", "Africa", "Eritrea", 
  "2021-02-14", 2429., 0., 14.714, 7., 0., 0., 684.915, 0., 4.149, 1.974, 0., 
  0., 1.15, "", "", "", "", "", "", "", "", "", "", "", "", "", "", "", "", 
  "", "", "", "", "", "", "", "", "", "", 89.81, 3.546427*^6, 44.304, 19.3, 
  3.607, 2.171, 1510.459, "", 311.11, 6.05, 0.2, 11.4, "", 0.7, 66.32, 
  0.459}, {"ERI", "Africa", "Eritrea", "2021-02-15", 2566., 137., 34.286, 7., 
  0., 0., 723.545, 38.63, 9.668, 1.974, 0., 0., 1.15, "", "", "", "", "", "", 
  "", "", "", "", "", "", "", "", "", "", "", "", "", "", "", "", "", "", "", 
  "", 83.33, 3.546427*^6, 44.304, 19.3, 3.607, 2.171, 1510.459, "", 311.11, 
  6.05, 0.2, 11.4, "", 0.7, 66.32, 0.459}, {"ERI", "Africa", "Eritrea", 
  "2021-02-16", 2566., 0., 23.571, 7., 0., 0., 723.545, 0., 6.647, 1.974, 0., 
  0., 1.14, "", "", "", "", "", "", "", "", "", "", "", "", "", "", "", "", 
  "", "", "", "", "", "", "", "", "", "", 88.89, 3.546427*^6, 44.304, 19.3, 
  3.607, 2.171, 1510.459, "", 311.11, 6.05, 0.2, 11.4, "", 0.7, 66.32, 
  0.459}, {"ERI", "Africa", "Eritrea", "2021-02-17", 2627., 61., 29.857, 7., 
  0., 0., 740.746, 17.2, 8.419, 1.974, 0., 0., 1.13, "", "", "", "", "", "", 
  "", "", "", "", "", "", "", "", "", "", "", "", "", "", "", "", "", "", "", 
  "", 88.89, 3.546427*^6, 44.304, 19.3, 3.607, 2.171, 1510.459, "", 311.11, 
  6.05, 0.2, 11.4, "", 0.7, 66.32, 0.459}, {"ERI", "Africa", "Eritrea", 
  "2021-02-18", 2675., 48., 35.143, 7., 0., 0., 754.28, 13.535, 9.909, 1.974, 
  0., 0., 1.12, "", "", "", "", "", "", "", "", "", "", "", "", "", "", "", 
  "", "", "", "", "", "", "", "", "", "", "", 88.89, 3.546427*^6, 44.304, 
  19.3, 3.607, 2.171, 1510.459, "", 311.11, 6.05, 0.2, 11.4, "", 0.7, 66.32, 
  0.459}, {"ERI", "Africa", "Eritrea", "2021-02-19", 2685., 10., 36.571, 7., 
  0., 0., 757.1, 2.82, 10.312, 1.974, 0., 0., 1.12, "", "", "", "", "", "", 
  "", "", "", "", "", "", "", "", "", "", "", "", "", "", "", "", "", "", "", 
  "", 88.89, 3.546427*^6, 44.304, 19.3, 3.607, 2.171, 1510.459, "", 311.11, 
  6.05, 0.2, 11.4, "", 0.7, 66.32, 0.459}, {"ERI", "Africa", "Eritrea", 
  "2021-02-20", 2685., 0., 36.571, 7., 0., 0., 757.1, 0., 10.312, 1.974, 0., 
  0., 1.11, "", "", "", "", "", "", "", "", "", "", "", "", "", "", "", "", 
  "", "", "", "", "", "", "", "", "", "", 88.89, 3.546427*^6, 44.304, 19.3, 
  3.607, 2.171, 1510.459, "", 311.11, 6.05, 0.2, 11.4, "", 0.7, 66.32, 
  0.459}, {"ERI", "Africa", "Eritrea", "2021-02-21", 2685., 0., 36.571, 7., 
  0., 0., 757.1, 0., 10.312, 1.974, 0., 0., 1.1, "", "", "", "", "", "", "", 
  "", "", "", "", "", "", "", "", "", "", "", "", "", "", "", "", "", "", "", 
  88.89, 3.546427*^6, 44.304, 19.3, 3.607, 2.171, 1510.459, "", 311.11, 6.05, 
  0.2, 11.4, "", 0.7, 66.32, 0.459}, {"ERI", "Africa", "Eritrea", 
  "2021-02-22", 2703., 18., 19.571, 7., 0., 0., 762.176, 5.076, 5.519, 1.974, 
  0., 0., 1.1, "", "", "", "", "", "", "", "", "", "", "", "", "", "", "", 
  "", "", "", "", "", "", "", "", "", "", "", 88.89, 3.546427*^6, 44.304, 
  19.3, 3.607, 2.171, 1510.459, "", 311.11, 6.05, 0.2, 11.4, "", 0.7, 66.32, 
  0.459}, {"ERI", "Africa", "Eritrea", "2021-02-23", 2773., 70., 29.571, 7., 
  0., 0., 781.914, 19.738, 8.338, 1.974, 0., 0., 1.09, "", "", "", "", "", 
  "", "", "", "", "", "", "", "", "", "", "", "", "", "", "", "", "", "", "", 
  "", "", 92.59, 3.546427*^6, 44.304, 19.3, 3.607, 2.171, 1510.459, "", 
  311.11, 6.05, 0.2, 11.4, "", 0.7, 66.32, 0.459}, 
 {"ERI", "Africa", "Eritrea", "2021-02-24", 2789., 16., 23.143, 7., 0., 0., 
  786.425, 4.512, 6.526, 1.974, 0., 0., 1.09, "", "", "", "", "", "", "", "", 
  "", "", "", "", "", "", "", "", "", "", "", "", "", "", "", "", "", "", 
  92.59, 3.546427*^6, 44.304, 19.3, 3.607, 2.171, 1510.459, "", 311.11, 6.05, 
  0.2, 11.4, "", 0.7, 66.32, 0.459}, {"ERI", "Africa", "Eritrea", 
  "2021-02-25", 2826., 37., 21.571, 7., 0., 0., 796.858, 10.433, 6.083, 
  1.974, 0., 0., 1.08, "", "", "", "", "", "", "", "", "", "", "", "", "", 
  "", "", "", "", "", "", "", "", "", "", "", "", "", 92.59, 3.546427*^6, 
  44.304, 19.3, 3.607, 2.171, 1510.459, "", 311.11, 6.05, 0.2, 11.4, "", 0.7, 
  66.32, 0.459}, {"ERI", "Africa", "Eritrea", "2021-02-26", 2847., 21., 
  23.143, 7., 0., 0., 802.78, 5.921, 6.526, 1.974, 0., 0., 1.07, "", "", "", 
  "", "", "", "", "", "", "", "", "", "", "", "", "", "", "", "", "", "", "", 
  "", "", "", "", 92.59, 3.546427*^6, 44.304, 19.3, 3.607, 2.171, 1510.459, 
  "", 311.11, 6.05, 0.2, 11.4, "", 0.7, 66.32, 0.459}, 
 {"ERI", "Africa", "Eritrea", "2021-02-27", 2847., 0., 23.143, 7., 0., 0., 
  802.78, 0., 6.526, 1.974, 0., 0., 1.07, "", "", "", "", "", "", "", "", "", 
  "", "", "", "", "", "", "", "", "", "", "", "", "", "", "", "", "", 92.59, 
  3.546427*^6, 44.304, 19.3, 3.607, 2.171, 1510.459, "", 311.11, 6.05, 0.2, 
  11.4, "", 0.7, 66.32, 0.459}, {"ERI", "Africa", "Eritrea", "2021-02-28", 
  2847., 0., 23.143, 7., 0., 0., 802.78, 0., 6.526, 1.974, 0., 0., 1.07, "", 
  "", "", "", "", "", "", "", "", "", "", "", "", "", "", "", "", "", "", "", 
  "", "", "", "", "", "", 92.59, 3.546427*^6, 44.304, 19.3, 3.607, 2.171, 
  1510.459, "", 311.11, 6.05, 0.2, 11.4, "", 0.7, 66.32, 0.459}, 
 {"ERI", "Africa", "Eritrea", "2021-03-01", 2866., 19., 23.286, 7., 0., 0., 
  808.137, 5.358, 6.566, 1.974, 0., 0., 1.06, "", "", "", "", "", "", "", "", 
  "", "", "", "", "", "", "", "", "", "", "", "", "", "", "", "", "", "", 
  92.59, 3.546427*^6, 44.304, 19.3, 3.607, 2.171, 1510.459, "", 311.11, 6.05, 
  0.2, 11.4, "", 0.7, 66.32, 0.459}, {"ERI", "Africa", "Eritrea", 
  "2021-03-02", 2884., 18., 15.857, 7., 0., 0., 813.213, 5.076, 4.471, 1.974, 
  0., 0., 1.06, "", "", "", "", "", "", "", "", "", "", "", "", "", "", "", 
  "", "", "", "", "", "", "", "", "", "", "", 92.59, 3.546427*^6, 44.304, 
  19.3, 3.607, 2.171, 1510.459, "", 311.11, 6.05, 0.2, 11.4, "", 0.7, 66.32, 
  0.459}, {"ERI", "Africa", "Eritrea", "2021-03-03", 2892., 8., 14.714, 7., 
  0., 0., 815.469, 2.256, 4.149, 1.974, 0., 0., 1.06, "", "", "", "", "", "", 
  "", "", "", "", "", "", "", "", "", "", "", "", "", "", "", "", "", "", "", 
  "", 92.59, 3.546427*^6, 44.304, 19.3, 3.607, 2.171, 1510.459, "", 311.11, 
  6.05, 0.2, 11.4, "", 0.7, 66.32, 0.459}, {"ERI", "Africa", "Eritrea", 
  "2021-03-04", 2913., 21., 12.429, 7., 0., 0., 821.39, 5.921, 3.505, 1.974, 
  0., 0., 1.06, "", "", "", "", "", "", "", "", "", "", "", "", "", "", "", 
  "", "", "", "", "", "", "", "", "", "", "", 92.59, 3.546427*^6, 44.304, 
  19.3, 3.607, 2.171, 1510.459, "", 311.11, 6.05, 0.2, 11.4, "", 0.7, 66.32, 
  0.459}, {"ERI", "Africa", "Eritrea", "2021-03-05", 2922., 9., 10.714, 7., 
  0., 0., 823.928, 2.538, 3.021, 1.974, 0., 0., 1.06, "", "", "", "", "", "", 
  "", "", "", "", "", "", "", "", "", "", "", "", "", "", "", "", "", "", "", 
  "", 92.59, 3.546427*^6, 44.304, 19.3, 3.607, 2.171, 1510.459, "", 311.11, 
  6.05, 0.2, 11.4, "", 0.7, 66.32, 0.459}, {"ERI", "Africa", "Eritrea", 
  "2021-03-06", 2944., 22., 13.857, 7., 0., 0., 830.131, 6.203, 3.907, 1.974, 
  0., 0., 1.06, "", "", "", "", "", "", "", "", "", "", "", "", "", "", "", 
  "", "", "", "", "", "", "", "", "", "", "", 92.59, 3.546427*^6, 44.304, 
  19.3, 3.607, 2.171, 1510.459, "", 311.11, 6.05, 0.2, 11.4, "", 0.7, 66.32, 
  0.459}, {"ERI", "Africa", "Eritrea", "2021-03-07", 2944., 0., 13.857, 7., 
  0., 0., 830.131, 0., 3.907, 1.974, 0., 0., 1.06, "", "", "", "", "", "", 
  "", "", "", "", "", "", "", "", "", "", "", "", "", "", "", "", "", "", "", 
  "", 92.59, 3.546427*^6, 44.304, 19.3, 3.607, 2.171, 1510.459, "", 311.11, 
  6.05, 0.2, 11.4, "", 0.7, 66.32, 0.459}, {"ERI", "Africa", "Eritrea", 
  "2021-03-08", 2944., 0., 11.143, 7., 0., 0., 830.131, 0., 3.142, 1.974, 0., 
  0., 1.06, "", "", "", "", "", "", "", "", "", "", "", "", "", "", "", "", 
  "", "", "", "", "", "", "", "", "", "", 92.59, 3.546427*^6, 44.304, 19.3, 
  3.607, 2.171, 1510.459, "", 311.11, 6.05, 0.2, 11.4, "", 0.7, 66.32, 
  0.459}, {"ERI", "Africa", "Eritrea", "2021-03-09", 2944., 0., 8.571, 7., 
  0., 0., 830.131, 0., 2.417, 1.974, 0., 0., 1.06, "", "", "", "", "", "", 
  "", "", "", "", "", "", "", "", "", "", "", "", "", "", "", "", "", "", "", 
  "", 92.59, 3.546427*^6, 44.304, 19.3, 3.607, 2.171, 1510.459, "", 311.11, 
  6.05, 0.2, 11.4, "", 0.7, 66.32, 0.459}, {"ERI", "Africa", "Eritrea", 
  "2021-03-10", 2988., 44., 13.714, 7., 0., 0., 842.538, 12.407, 3.867, 
  1.974, 0., 0., 1.07, "", "", "", "", "", "", "", "", "", "", "", "", "", 
  "", "", "", "", "", "", "", "", "", "", "", "", "", 92.59, 3.546427*^6, 
  44.304, 19.3, 3.607, 2.171, 1510.459, "", 311.11, 6.05, 0.2, 11.4, "", 0.7, 
  66.32, 0.459}, {"ERI", "Africa", "Eritrea", "2021-03-11", 3009., 21., 
  13.714, 7., 0., 0., 848.46, 5.921, 3.867, 1.974, 0., 0., 1.07, "", "", "", 
  "", "", "", "", "", "", "", "", "", "", "", "", "", "", "", "", "", "", "", 
  "", "", "", "", 92.59, 3.546427*^6, 44.304, 19.3, 3.607, 2.171, 1510.459, 
  "", 311.11, 6.05, 0.2, 11.4, "", 0.7, 66.32, 0.459}, 
 {"ERI", "Africa", "Eritrea", "2021-03-12", 3038., 29., 16.571, 7., 0., 0., 
  856.637, 8.177, 4.673, 1.974, 0., 0., 1.07, "", "", "", "", "", "", "", "", 
  "", "", "", "", "", "", "", "", "", "", "", "", "", "", "", "", "", "", 
  92.59, 3.546427*^6, 44.304, 19.3, 3.607, 2.171, 1510.459, "", 311.11, 6.05, 
  0.2, 11.4, "", 0.7, 66.32, 0.459}, {"ERI", "Africa", "Eritrea", 
  "2021-03-13", 3038., 0., 13.429, 7., 0., 0., 856.637, 0., 3.787, 1.974, 0., 
  0., 1.07, "", "", "", "", "", "", "", "", "", "", "", "", "", "", "", "", 
  "", "", "", "", "", "", "", "", "", "", 92.59, 3.546427*^6, 44.304, 19.3, 
  3.607, 2.171, 1510.459, "", 311.11, 6.05, 0.2, 11.4, "", 0.7, 66.32, 
  0.459}, {"ERI", "Africa", "Eritrea", "2021-03-14", 3038., 0., 13.429, 7., 
  0., 0., 856.637, 0., 3.787, 1.974, 0., 0., 1.07, "", "", "", "", "", "", 
  "", "", "", "", "", "", "", "", "", "", "", "", "", "", "", "", "", "", "", 
  "", 92.59, 3.546427*^6, 44.304, 19.3, 3.607, 2.171, 1510.459, "", 311.11, 
  6.05, 0.2, 11.4, "", 0.7, 66.32, 0.459}, {"ERI", "Africa", "Eritrea", 
  "2021-03-15", 3055., 17., 15.857, 7., 0., 0., 861.43, 4.794, 4.471, 1.974, 
  0., 0., 1.07, "", "", "", "", "", "", "", "", "", "", "", "", "", "", "", 
  "", "", "", "", "", "", "", "", "", "", "", 86.11, 3.546427*^6, 44.304, 
  19.3, 3.607, 2.171, 1510.459, "", 311.11, 6.05, 0.2, 11.4, "", 0.7, 66.32, 
  0.459}, {"ERI", "Africa", "Eritrea", "2021-03-16", 3062., 7., 16.857, 7., 
  0., 0., 863.404, 1.974, 4.753, 1.974, 0., 0., 1.07, "", "", "", "", "", "", 
  "", "", "", "", "", "", "", "", "", "", "", "", "", "", "", "", "", "", "", 
  "", 86.11, 3.546427*^6, 44.304, 19.3, 3.607, 2.171, 1510.459, "", 311.11, 
  6.05, 0.2, 11.4, "", 0.7, 66.32, 0.459}, {"ERI", "Africa", "Eritrea", 
  "2021-03-17", 3078., 16., 12.857, 7., 0., 0., 867.916, 4.512, 3.625, 1.974, 
  0., 0., 1.08, "", "", "", "", "", "", "", "", "", "", "", "", "", "", "", 
  "", "", "", "", "", "", "", "", "", "", "", 86.11, 3.546427*^6, 44.304, 
  19.3, 3.607, 2.171, 1510.459, "", 311.11, 6.05, 0.2, 11.4, "", 0.7, 66.32, 
  0.459}, {"ERI", "Africa", "Eritrea", "2021-03-18", 3095., 17., 12.286, 7., 
  0., 0., 872.709, 4.794, 3.464, 1.974, 0., 0., 1.08, "", "", "", "", "", "", 
  "", "", "", "", "", "", "", "", "", "", "", "", "", "", "", "", "", "", "", 
  "", 86.11, 3.546427*^6, 44.304, 19.3, 3.607, 2.171, 1510.459, "", 311.11, 
  6.05, 0.2, 11.4, "", 0.7, 66.32, 0.459}, {"ERI", "Africa", "Eritrea", 
  "2021-03-19", 3118., 23., 11.429, 7., 0., 0., 879.195, 6.485, 3.223, 1.974, 
  0., 0., 1.08, "", "", "", "", "", "", "", "", "", "", "", "", "", "", "", 
  "", "", "", "", "", "", "", "", "", "", "", 86.11, 3.546427*^6, 44.304, 
  19.3, 3.607, 2.171, 1510.459, "", 311.11, 6.05, 0.2, 11.4, "", 0.7, 66.32, 
  0.459}, {"ERI", "Africa", "Eritrea", "2021-03-20", 3118., 0., 11.429, 7., 
  0., 0., 879.195, 0., 3.223, 1.974, 0., 0., 1.09, "", "", "", "", "", "", 
  "", "", "", "", "", "", "", "", "", "", "", "", "", "", "", "", "", "", "", 
  "", 86.11, 3.546427*^6, 44.304, 19.3, 3.607, 2.171, 1510.459, "", 311.11, 
  6.05, 0.2, 11.4, "", 0.7, 66.32, 0.459}, {"ERI", "Africa", "Eritrea", 
  "2021-03-21", 3118., 0., 11.429, 7., 0., 0., 879.195, 0., 3.223, 1.974, 0., 
  0., 1.09, "", "", "", "", "", "", "", "", "", "", "", "", "", "", "", "", 
  "", "", "", "", "", "", "", "", "", "", 86.11, 3.546427*^6, 44.304, 19.3, 
  3.607, 2.171, 1510.459, "", 311.11, 6.05, 0.2, 11.4, "", 0.7, 66.32, 
  0.459}, {"ERI", "Africa", "Eritrea", "2021-03-22", 3118., 0., 9., 7., 0., 
  0., 879.195, 0., 2.538, 1.974, 0., 0., 1.1, "", "", "", "", "", "", "", "", 
  "", "", "", "", "", "", "", "", "", "", "", "", "", "", "", "", "", "", 
  86.11, 3.546427*^6, 44.304, 19.3, 3.607, 2.171, 1510.459, "", 311.11, 6.05, 
  0.2, 11.4, "", 0.7, 66.32, 0.459}, {"ERI", "Africa", "Eritrea", 
  "2021-03-23", 3118., 0., 8., 7., 0., 0., 879.195, 0., 2.256, 1.974, 0., 0., 
  1.1, "", "", "", "", "", "", "", "", "", "", "", "", "", "", "", "", "", 
  "", "", "", "", "", "", "", "", "", 85.19, 3.546427*^6, 44.304, 19.3, 
  3.607, 2.171, 1510.459, "", 311.11, 6.05, 0.2, 11.4, "", 0.7, 66.32, 
  0.459}, {"ERI", "Africa", "Eritrea", "2021-03-24", 3183., 65., 15., 8., 1., 
  0.143, 897.523, 18.328, 4.23, 2.256, 0.282, 0.04, 1.11, "", "", "", "", "", 
  "", "", "", "", "", "", "", "", "", "", "", "", "", "", "", "", "", "", "", 
  "", "", 85.19, 3.546427*^6, 44.304, 19.3, 3.607, 2.171, 1510.459, "", 
  311.11, 6.05, 0.2, 11.4, "", 0.7, 66.32, 0.459}, 
 {"ERI", "Africa", "Eritrea", "2021-03-25", 3192., 9., 13.857, 9., 1., 0.286, 
  900.061, 2.538, 3.907, 2.538, 0.282, 0.081, 1.11, "", "", "", "", "", "", 
  "", "", "", "", "", "", "", "", "", "", "", "", "", "", "", "", "", "", "", 
  "", 85.19, 3.546427*^6, 44.304, 19.3, 3.607, 2.171, 1510.459, "", 311.11, 
  6.05, 0.2, 11.4, "", 0.7, 66.32, 0.459}, {"ERI", "Africa", "Eritrea", 
  "2021-03-26", 3208., 16., 12.857, 9., 0., 0.286, 904.572, 4.512, 3.625, 
  2.538, 0., 0.081, 1.11, "", "", "", "", "", "", "", "", "", "", "", "", "", 
  "", "", "", "", "", "", "", "", "", "", "", "", "", 85.19, 3.546427*^6, 
  44.304, 19.3, 3.607, 2.171, 1510.459, "", 311.11, 6.05, 0.2, 11.4, "", 0.7, 
  66.32, 0.459}, {"ERI", "Africa", "Eritrea", "2021-03-27", 3208., 0., 
  12.857, 9., 0., 0.286, 904.572, 0., 3.625, 2.538, 0., 0.081, 1.11, "", "", 
  "", "", "", "", "", "", "", "", "", "", "", "", "", "", "", "", "", "", "", 
  "", "", "", "", "", 85.19, 3.546427*^6, 44.304, 19.3, 3.607, 2.171, 
  1510.459, "", 311.11, 6.05, 0.2, 11.4, "", 0.7, 66.32, 0.459}, 
 {"ERI", "Africa", "Eritrea", "2021-03-28", 3208., 0., 12.857, 9., 0., 0.286, 
  904.572, 0., 3.625, 2.538, 0., 0.081, 1.11, "", "", "", "", "", "", "", "", 
  "", "", "", "", "", "", "", "", "", "", "", "", "", "", "", "", "", "", 
  85.19, 3.546427*^6, 44.304, 19.3, 3.607, 2.171, 1510.459, "", 311.11, 6.05, 
  0.2, 11.4, "", 0.7, 66.32, 0.459}, {"ERI", "Africa", "Eritrea", 
  "2021-03-29", 3251., 43., 19., 9., 0., 0.286, 916.697, 12.125, 5.358, 
  2.538, 0., 0.081, 1.11, "", "", "", "", "", "", "", "", "", "", "", "", "", 
  "", "", "", "", "", "", "", "", "", "", "", "", "", 85.19, 3.546427*^6, 
  44.304, 19.3, 3.607, 2.171, 1510.459, "", 311.11, 6.05, 0.2, 11.4, "", 0.7, 
  66.32, 0.459}, {"ERI", "Africa", "Eritrea", "2021-03-30", 3279., 28., 23., 
  9., 0., 0.286, 924.593, 7.895, 6.485, 2.538, 0., 0.081, 1.11, "", "", "", 
  "", "", "", "", "", "", "", "", "", "", "", "", "", "", "", "", "", "", "", 
  "", "", "", "", 85.19, 3.546427*^6, 44.304, 19.3, 3.607, 2.171, 1510.459, 
  "", 311.11, 6.05, 0.2, 11.4, "", 0.7, 66.32, 0.459}, 
 {"ERI", "Africa", "Eritrea", "2021-03-31", 3285., 6., 14.571, 10., 1., 
  0.286, 926.284, 1.692, 4.109, 2.82, 0.282, 0.081, 1.1, "", "", "", "", "", 
  "", "", "", "", "", "", "", "", "", "", "", "", "", "", "", "", "", "", "", 
  "", "", 85.19, 3.546427*^6, 44.304, 19.3, 3.607, 2.171, 1510.459, "", 
  311.11, 6.05, 0.2, 11.4, "", 0.7, 66.32, 0.459}, 
 {"ERI", "Africa", "Eritrea", "2021-04-01", 3308., 23., 16.571, 10., 0., 
  0.143, 932.77, 6.485, 4.673, 2.82, 0., 0.04, 1.1, "", "", "", "", "", "", 
  "", "", "", "", "", "", "", "", "", "", "", "", "", "", "", "", "", "", "", 
  "", 85.19, 3.546427*^6, 44.304, 19.3, 3.607, 2.171, 1510.459, "", 311.11, 
  6.05, 0.2, 11.4, "", 0.7, 66.32, 0.459}, {"ERI", "Africa", "Eritrea", 
  "2021-04-02", 3334., 26., 18., 10., 0., 0.143, 940.101, 7.331, 5.076, 2.82, 
  0., 0.04, 1.1, "", "", "", "", "", "", "", "", "", "", "", "", "", "", "", 
  "", "", "", "", "", "", "", "", "", "", "", 85.19, 3.546427*^6, 44.304, 
  19.3, 3.607, 2.171, 1510.459, "", 311.11, 6.05, 0.2, 11.4, "", 0.7, 66.32, 
  0.459}, {"ERI", "Africa", "Eritrea", "2021-04-03", 3334., 0., 18., 10., 0., 
  0.143, 940.101, 0., 5.076, 2.82, 0., 0.04, 1.1, "", "", "", "", "", "", "", 
  "", "", "", "", "", "", "", "", "", "", "", "", "", "", "", "", "", "", "", 
  85.19, 3.546427*^6, 44.304, 19.3, 3.607, 2.171, 1510.459, "", 311.11, 6.05, 
  0.2, 11.4, "", 0.7, 66.32, 0.459}, {"ERI", "Africa", "Eritrea", 
  "2021-04-04", 3334., 0., 18., 10., 0., 0.143, 940.101, 0., 5.076, 2.82, 0., 
  0.04, 1.1, "", "", "", "", "", "", "", "", "", "", "", "", "", "", "", "", 
  "", "", "", "", "", "", "", "", "", "", 85.19, 3.546427*^6, 44.304, 19.3, 
  3.607, 2.171, 1510.459, "", 311.11, 6.05, 0.2, 11.4, "", 0.7, 66.32, 
  0.459}, {"ERI", "Africa", "Eritrea", "2021-04-05", 3340., 6., 12.714, 10., 
  0., 0.143, 941.793, 1.692, 3.585, 2.82, 0., 0.04, 1.09, "", "", "", "", "", 
  "", "", "", "", "", "", "", "", "", "", "", "", "", "", "", "", "", "", "", 
  "", "", 85.19, 3.546427*^6, 44.304, 19.3, 3.607, 2.171, 1510.459, "", 
  311.11, 6.05, 0.2, 11.4, "", 0.7, 66.32, 0.459}, 
 {"ERI", "Africa", "Eritrea", "2021-04-06", 3363., 23., 12., 10., 0., 0.143, 
  948.278, 6.485, 3.384, 2.82, 0., 0.04, 1.1, "", "", "", "", "", "", "", "", 
  "", "", "", "", "", "", "", "", "", "", "", "", "", "", "", "", "", "", 
  85.19, 3.546427*^6, 44.304, 19.3, 3.607, 2.171, 1510.459, "", 311.11, 6.05, 
  0.2, 11.4, "", 0.7, 66.32, 0.459}, {"ERI", "Africa", "Eritrea", 
  "2021-04-07", 3374., 11., 12.714, 10., 0., 0., 951.38, 3.102, 3.585, 2.82, 
  0., 0., 1.1, "", "", "", "", "", "", "", "", "", "", "", "", "", "", "", 
  "", "", "", "", "", "", "", "", "", "", "", 85.19, 3.546427*^6, 44.304, 
  19.3, 3.607, 2.171, 1510.459, "", 311.11, 6.05, 0.2, 11.4, "", 0.7, 66.32, 
  0.459}, {"ERI", "Africa", "Eritrea", "2021-04-08", 3393., 19., 12.143, 10., 
  0., 0., 956.738, 5.358, 3.424, 2.82, 0., 0., 1.1, "", "", "", "", "", "", 
  "", "", "", "", "", "", "", "", "", "", "", "", "", "", "", "", "", "", "", 
  "", 85.19, 3.546427*^6, 44.304, 19.3, 3.607, 2.171, 1510.459, "", 311.11, 
  6.05, 0.2, 11.4, "", 0.7, 66.32, 0.459}, {"ERI", "Africa", "Eritrea", 
  "2021-04-09", 3447., 54., 16.143, 10., 0., 0., 971.964, 15.227, 4.552, 
  2.82, 0., 0., 1.1, "", "", "", "", "", "", "", "", "", "", "", "", "", "", 
  "", "", "", "", "", "", "", "", "", "", "", "", 85.19, 3.546427*^6, 44.304, 
  19.3, 3.607, 2.171, 1510.459, "", 311.11, 6.05, 0.2, 11.4, "", 0.7, 66.32, 
  0.459}, {"ERI", "Africa", "Eritrea", "2021-04-10", 3447., 0., 16.143, 10., 
  0., 0., 971.964, 0., 4.552, 2.82, 0., 0., 1.09, "", "", "", "", "", "", "", 
  "", "", "", "", "", "", "", "", "", "", "", "", "", "", "", "", "", "", "", 
  85.19, 3.546427*^6, 44.304, 19.3, 3.607, 2.171, 1510.459, "", 311.11, 6.05, 
  0.2, 11.4, "", 0.7, 66.32, 0.459}, {"ERI", "Africa", "Eritrea", 
  "2021-04-11", 3447., 0., 16.143, 10., 0., 0., 971.964, 0., 4.552, 2.82, 0., 
  0., 1.09, "", "", "", "", "", "", "", "", "", "", "", "", "", "", "", "", 
  "", "", "", "", "", "", "", "", "", "", 85.19, 3.546427*^6, 44.304, 19.3, 
  3.607, 2.171, 1510.459, "", 311.11, 6.05, 0.2, 11.4, "", 0.7, 66.32, 
  0.459}, {"ERI", "Africa", "Eritrea", "2021-04-12", 3466., 19., 18., 10., 
  0., 0., 977.322, 5.358, 5.076, 2.82, 0., 0., 1.09, "", "", "", "", "", "", 
  "", "", "", "", "", "", "", "", "", "", "", "", "", "", "", "", "", "", "", 
  "", 64.81, 3.546427*^6, 44.304, 19.3, 3.607, 2.171, 1510.459, "", 311.11, 
  6.05, 0.2, 11.4, "", 0.7, 66.32, 0.459}, {"ERI", "Africa", "Eritrea", 
  "2021-04-13", 3469., 3., 15.143, 10., 0., 0., 978.168, 0.846, 4.27, 2.82, 
  0., 0., 1.09, "", "", "", "", "", "", "", "", "", "", "", "", "", "", "", 
  "", "", "", "", "", "", "", "", "", "", "", 64.81, 3.546427*^6, 44.304, 
  19.3, 3.607, 2.171, 1510.459, "", 311.11, 6.05, 0.2, 11.4, "", 0.7, 66.32, 
  0.459}, {"ERI", "Africa", "Eritrea", "2021-04-14", 3479., 10., 15., 10., 
  0., 0., 980.987, 2.82, 4.23, 2.82, 0., 0., 1.09, "", "", "", "", "", "", 
  "", "", "", "", "", "", "", "", "", "", "", "", "", "", "", "", "", "", "", 
  "", 64.81, 3.546427*^6, 44.304, 19.3, 3.607, 2.171, 1510.459, "", 311.11, 
  6.05, 0.2, 11.4, "", 0.7, 66.32, 0.459}, {"ERI", "Africa", "Eritrea", 
  "2021-04-15", 3486., 7., 13.286, 10., 0., 0., 982.961, 1.974, 3.746, 2.82, 
  0., 0., 1.09, "", "", "", "", "", "", "", "", "", "", "", "", "", "", "", 
  "", "", "", "", "", "", "", "", "", "", "", 64.81, 3.546427*^6, 44.304, 
  19.3, 3.607, 2.171, 1510.459, "", 311.11, 6.05, 0.2, 11.4, "", 0.7, 66.32, 
  0.459}, {"ERI", "Africa", "Eritrea", "2021-04-16", 3491., 5., 6.286, 10., 
  0., 0., 984.371, 1.41, 1.772, 2.82, 0., 0., 1.09, "", "", "", "", "", "", 
  "", "", "", "", "", "", "", "", "", "", "", "", "", "", "", "", "", "", "", 
  "", 64.81, 3.546427*^6, 44.304, 19.3, 3.607, 2.171, 1510.459, "", 311.11, 
  6.05, 0.2, 11.4, "", 0.7, 66.32, 0.459}, {"ERI", "Africa", "Eritrea", 
  "2021-04-17", 3491., 0., 6.286, 10., 0., 0., 984.371, 0., 1.772, 2.82, 0., 
  0., 1.1, "", "", "", "", "", "", "", "", "", "", "", "", "", "", "", "", 
  "", "", "", "", "", "", "", "", "", "", 64.81, 3.546427*^6, 44.304, 19.3, 
  3.607, 2.171, 1510.459, "", 311.11, 6.05, 0.2, 11.4, "", 0.7, 66.32, 
  0.459}, {"ERI", "Africa", "Eritrea", "2021-04-18", 3491., 0., 6.286, 10., 
  0., 0., 984.371, 0., 1.772, 2.82, 0., 0., 1.1, "", "", "", "", "", "", "", 
  "", "", "", "", "", "", "", "", "", "", "", "", "", "", "", "", "", "", "", 
  64.81, 3.546427*^6, 44.304, 19.3, 3.607, 2.171, 1510.459, "", 311.11, 6.05, 
  0.2, 11.4, "", 0.7, 66.32, 0.459}, {"ERI", "Africa", "Eritrea", 
  "2021-04-19", 3537., 46., 10.143, 10., 0., 0., 997.342, 12.971, 2.86, 2.82, 
  0., 0., 1.11, "", "", "", "", "", "", "", "", "", "", "", "", "", "", "", 
  "", "", "", "", "", "", "", "", "", "", "", 64.81, 3.546427*^6, 44.304, 
  19.3, 3.607, 2.171, 1510.459, "", 311.11, 6.05, 0.2, 11.4, "", 0.7, 66.32, 
  0.459}, {"ERI", "Africa", "Eritrea", "2021-04-20", 3548., 11., 11.286, 10., 
  0., 0., 1000.444, 3.102, 3.182, 2.82, 0., 0., 1.1, "", "", "", "", "", "", 
  "", "", "", "", "", "", "", "", "", "", "", "", "", "", "", "", "", "", "", 
  "", 64.81, 3.546427*^6, 44.304, 19.3, 3.607, 2.171, 1510.459, "", 311.11, 
  6.05, 0.2, 11.4, "", 0.7, 66.32, 0.459}, {"ERI", "Africa", "Eritrea", 
  "2021-04-21", 3564., 16., 12.143, 10., 0., 0., 1004.955, 4.512, 3.424, 
  2.82, 0., 0., 1.1, "", "", "", "", "", "", "", "", "", "", "", "", "", "", 
  "", "", "", "", "", "", "", "", "", "", "", "", 64.81, 3.546427*^6, 44.304, 
  19.3, 3.607, 2.171, 1510.459, "", 311.11, 6.05, 0.2, 11.4, "", 0.7, 66.32, 
  0.459}, {"ERI", "Africa", "Eritrea", "2021-04-22", 3597., 33., 15.857, 10., 
  0., 0., 1014.26, 9.305, 4.471, 2.82, 0., 0., 1.1, "", "", "", "", "", "", 
  "", "", "", "", "", "", "", "", "", "", "", "", "", "", "", "", "", "", "", 
  "", 64.81, 3.546427*^6, 44.304, 19.3, 3.607, 2.171, 1510.459, "", 311.11, 
  6.05, 0.2, 11.4, "", 0.7, 66.32, 0.459}, {"ERI", "Africa", "Eritrea", 
  "2021-04-23", 3605., 8., 16.286, 10., 0., 0., 1016.516, 2.256, 4.592, 2.82, 
  0., 0., 1.1, "", "", "", "", "", "", "", "", "", "", "", "", "", "", "", 
  "", "", "", "", "", "", "", "", "", "", "", 64.81, 3.546427*^6, 44.304, 
  19.3, 3.607, 2.171, 1510.459, "", 311.11, 6.05, 0.2, 11.4, "", 0.7, 66.32, 
  0.459}, {"ERI", "Africa", "Eritrea", "2021-04-24", 3605., 0., 16.286, 10., 
  0., 0., 1016.516, 0., 4.592, 2.82, 0., 0., 1.1, "", "", "", "", "", "", "", 
  "", "", "", "", "", "", "", "", "", "", "", "", "", "", "", "", "", "", "", 
  64.81, 3.546427*^6, 44.304, 19.3, 3.607, 2.171, 1510.459, "", 311.11, 6.05, 
  0.2, 11.4, "", 0.7, 66.32, 0.459}, {"ERI", "Africa", "Eritrea", 
  "2021-04-25", 3605., 0., 16.286, 10., 0., 0., 1016.516, 0., 4.592, 2.82, 
  0., 0., 1.1, "", "", "", "", "", "", "", "", "", "", "", "", "", "", "", 
  "", "", "", "", "", "", "", "", "", "", "", 64.81, 3.546427*^6, 44.304, 
  19.3, 3.607, 2.171, 1510.459, "", 311.11, 6.05, 0.2, 11.4, "", 0.7, 66.32, 
  0.459}, {"ERI", "Africa", "Eritrea", "2021-04-26", 3640., 35., 14.714, 10., 
  0., 0., 1026.385, 9.869, 4.149, 2.82, 0., 0., 1.1, "", "", "", "", "", "", 
  "", "", "", "", "", "", "", "", "", "", "", "", "", "", "", "", "", "", "", 
  "", 64.81, 3.546427*^6, 44.304, 19.3, 3.607, 2.171, 1510.459, "", 311.11, 
  6.05, 0.2, 11.4, "", 0.7, 66.32, 0.459}, {"ERI", "Africa", "Eritrea", 
  "2021-04-27", 3640., 0., 13.143, 10., 0., 0., 1026.385, 0., 3.706, 2.82, 
  0., 0., 1.1, "", "", "", "", "", "", "", "", "", "", "", "", "", "", "", 
  "", "", "", "", "", "", "", "", "", "", "", 64.81, 3.546427*^6, 44.304, 
  19.3, 3.607, 2.171, 1510.459, "", 311.11, 6.05, 0.2, 11.4, "", 0.7, 66.32, 
  0.459}, {"ERI", "Africa", "Eritrea", "2021-04-28", 3659., 19., 13.571, 10., 
  0., 0., 1031.743, 5.358, 3.827, 2.82, 0., 0., 1.1, "", "", "", "", "", "", 
  "", "", "", "", "", "", "", "", "", "", "", "", "", "", "", "", "", "", "", 
  "", 64.81, 3.546427*^6, 44.304, 19.3, 3.607, 2.171, 1510.459, "", 311.11, 
  6.05, 0.2, 11.4, "", 0.7, 66.32, 0.459}, {"ERI", "Africa", "Eritrea", 
  "2021-04-29", 3671., 12., 10.571, 10., 0., 0., 1035.126, 3.384, 2.981, 
  2.82, 0., 0., 1.1, "", "", "", "", "", "", "", "", "", "", "", "", "", "", 
  "", "", "", "", "", "", "", "", "", "", "", "", 64.81, 3.546427*^6, 44.304, 
  19.3, 3.607, 2.171, 1510.459, "", 311.11, 6.05, 0.2, 11.4, "", 0.7, 66.32, 
  0.459}, {"ERI", "Africa", "Eritrea", "2021-04-30", 3671., 0., 9.429, 10., 
  0., 0., 1035.126, 0., 2.659, 2.82, 0., 0., 1.1, "", "", "", "", "", "", "", 
  "", "", "", "", "", "", "", "", "", "", "", "", "", "", "", "", "", "", "", 
  64.81, 3.546427*^6, 44.304, 19.3, 3.607, 2.171, 1510.459, "", 311.11, 6.05, 
  0.2, 11.4, "", 0.7, 66.32, 0.459}, {"ERI", "Africa", "Eritrea", 
  "2021-05-01", 3671., 0., 9.429, 10., 0., 0., 1035.126, 0., 2.659, 2.82, 0., 
  0., 1.1, "", "", "", "", "", "", "", "", "", "", "", "", "", "", "", "", 
  "", "", "", "", "", "", "", "", "", "", 64.81, 3.546427*^6, 44.304, 19.3, 
  3.607, 2.171, 1510.459, "", 311.11, 6.05, 0.2, 11.4, "", 0.7, 66.32, 
  0.459}, {"ERI", "Africa", "Eritrea", "2021-05-02", 3671., 0., 9.429, 10., 
  0., 0., 1035.126, 0., 2.659, 2.82, 0., 0., 1.11, "", "", "", "", "", "", 
  "", "", "", "", "", "", "", "", "", "", "", "", "", "", "", "", "", "", "", 
  "", 64.81, 3.546427*^6, 44.304, 19.3, 3.607, 2.171, 1510.459, "", 311.11, 
  6.05, 0.2, 11.4, "", 0.7, 66.32, 0.459}, {"ERI", "Africa", "Eritrea", 
  "2021-05-03", 3673., 2., 4.714, 12., 2., 0.286, 1035.69, 0.564, 1.329, 
  3.384, 0.564, 0.081, 1.11, "", "", "", "", "", "", "", "", "", "", "", "", 
  "", "", "", "", "", "", "", "", "", "", "", "", "", "", 64.81, 3.546427*^6, 
  44.304, 19.3, 3.607, 2.171, 1510.459, "", 311.11, 6.05, 0.2, 11.4, "", 0.7, 
  66.32, 0.459}, {"ERI", "Africa", "Eritrea", "2021-05-04", 3681., 8., 5.857, 
  12., 0., 0.286, 1037.946, 2.256, 1.652, 3.384, 0., 0.081, 1.12, "", "", "", 
  "", "", "", "", "", "", "", "", "", "", "", "", "", "", "", "", "", "", "", 
  "", "", "", "", 64.81, 3.546427*^6, 44.304, 19.3, 3.607, 2.171, 1510.459, 
  "", 311.11, 6.05, 0.2, 11.4, "", 0.7, 66.32, 0.459}, 
 {"ERI", "Africa", "Eritrea", "2021-05-05", 3707., 26., 6.857, 12., 0., 
  0.286, 1045.277, 7.331, 1.934, 3.384, 0., 0.081, 1.13, "", "", "", "", "", 
  "", "", "", "", "", "", "", "", "", "", "", "", "", "", "", "", "", "", "", 
  "", "", 64.81, 3.546427*^6, 44.304, 19.3, 3.607, 2.171, 1510.459, "", 
  311.11, 6.05, 0.2, 11.4, "", 0.7, 66.32, 0.459}, 
 {"ERI", "Africa", "Eritrea", "2021-05-06", 3734., 27., 9., 12., 0., 0.286, 
  1052.891, 7.613, 2.538, 3.384, 0., 0.081, 1.13, "", "", "", "", "", "", "", 
  "", "", "", "", "", "", "", "", "", "", "", "", "", "", "", "", "", "", "", 
  64.81, 3.546427*^6, 44.304, 19.3, 3.607, 2.171, 1510.459, "", 311.11, 6.05, 
  0.2, 11.4, "", 0.7, 66.32, 0.459}, {"ERI", "Africa", "Eritrea", 
  "2021-05-07", 3742., 8., 10.143, 12., 0., 0.286, 1055.146, 2.256, 2.86, 
  3.384, 0., 0.081, 1.13, "", "", "", "", "", "", "", "", "", "", "", "", "", 
  "", "", "", "", "", "", "", "", "", "", "", "", "", 64.81, 3.546427*^6, 
  44.304, 19.3, 3.607, 2.171, 1510.459, "", 311.11, 6.05, 0.2, 11.4, "", 0.7, 
  66.32, 0.459}, {"ERI", "Africa", "Eritrea", "2021-05-08", 3742., 0., 
  10.143, 12., 0., 0.286, 1055.146, 0., 2.86, 3.384, 0., 0.081, 1.13, "", "", 
  "", "", "", "", "", "", "", "", "", "", "", "", "", "", "", "", "", "", "", 
  "", "", "", "", "", 64.81, 3.546427*^6, 44.304, 19.3, 3.607, 2.171, 
  1510.459, "", 311.11, 6.05, 0.2, 11.4, "", 0.7, 66.32, 0.459}, 
 {"ERI", "Africa", "Eritrea", "2021-05-09", 3742., 0., 10.143, 12., 0., 
  0.286, 1055.146, 0., 2.86, 3.384, 0., 0.081, 1.14, "", "", "", "", "", "", 
  "", "", "", "", "", "", "", "", "", "", "", "", "", "", "", "", "", "", "", 
  "", 64.81, 3.546427*^6, 44.304, 19.3, 3.607, 2.171, 1510.459, "", 311.11, 
  6.05, 0.2, 11.4, "", 0.7, 66.32, 0.459}, {"ERI", "Africa", "Eritrea", 
  "2021-05-10", 3754., 12., 11.571, 12., 0., 0., 1058.53, 3.384, 3.263, 
  3.384, 0., 0., 1.14, "", "", "", "", "", "", "", "", "", "", "", "", "", 
  "", "", "", "", "", "", "", "", "", "", "", "", "", 64.81, 3.546427*^6, 
  44.304, 19.3, 3.607, 2.171, 1510.459, "", 311.11, 6.05, 0.2, 11.4, "", 0.7, 
  66.32, 0.459}, {"ERI", "Africa", "Eritrea", "2021-05-11", 3818., 64., 
  19.571, 12., 0., 0., 1076.577, 18.046, 5.519, 3.384, 0., 0., 1.15, "", "", 
  "", "", "", "", "", "", "", "", "", "", "", "", "", "", "", "", "", "", "", 
  "", "", "", "", "", 64.81, 3.546427*^6, 44.304, 19.3, 3.607, 2.171, 
  1510.459, "", 311.11, 6.05, 0.2, 11.4, "", 0.7, 66.32, 0.459}, 
 {"ERI", "Africa", "Eritrea", "2021-05-12", 3822., 4., 16.429, 12., 0., 0., 
  1077.704, 1.128, 4.632, 3.384, 0., 0., 1.14, "", "", "", "", "", "", "", 
  "", "", "", "", "", "", "", "", "", "", "", "", "", "", "", "", "", "", "", 
  64.81, 3.546427*^6, 44.304, 19.3, 3.607, 2.171, 1510.459, "", 311.11, 6.05, 
  0.2, 11.4, "", 0.7, 66.32, 0.459}, {"ERI", "Africa", "Eritrea", 
  "2021-05-13", 3822., 0., 12.571, 12., 0., 0., 1077.704, 0., 3.545, 3.384, 
  0., 0., 1.14, "", "", "", "", "", "", "", "", "", "", "", "", "", "", "", 
  "", "", "", "", "", "", "", "", "", "", "", 64.81, 3.546427*^6, 44.304, 
  19.3, 3.607, 2.171, 1510.459, "", 311.11, 6.05, 0.2, 11.4, "", 0.7, 66.32, 
  0.459}, {"ERI", "Africa", "Eritrea", "2021-05-14", 3822., 0., 11.429, 12., 
  0., 0., 1077.704, 0., 3.223, 3.384, 0., 0., 1.14, "", "", "", "", "", "", 
  "", "", "", "", "", "", "", "", "", "", "", "", "", "", "", "", "", "", "", 
  "", 64.81, 3.546427*^6, 44.304, 19.3, 3.607, 2.171, 1510.459, "", 311.11, 
  6.05, 0.2, 11.4, "", 0.7, 66.32, 0.459}, {"ERI", "Africa", "Eritrea", 
  "2021-05-15", 3844., 22., 14.571, 12., 0., 0., 1083.908, 6.203, 4.109, 
  3.384, 0., 0., 1.14, "", "", "", "", "", "", "", "", "", "", "", "", "", 
  "", "", "", "", "", "", "", "", "", "", "", "", "", 64.81, 3.546427*^6, 
  44.304, 19.3, 3.607, 2.171, 1510.459, "", 311.11, 6.05, 0.2, 11.4, "", 0.7, 
  66.32, 0.459}, {"ERI", "Africa", "Eritrea", "2021-05-16", 3844., 0., 
  14.571, 12., 0., 0., 1083.908, 0., 4.109, 3.384, 0., 0., 1.14, "", "", "", 
  "", "", "", "", "", "", "", "", "", "", "", "", "", "", "", "", "", "", "", 
  "", "", "", "", 64.81, 3.546427*^6, 44.304, 19.3, 3.607, 2.171, 1510.459, 
  "", 311.11, 6.05, 0.2, 11.4, "", 0.7, 66.32, 0.459}, 
 {"ERI", "Africa", "Eritrea", "2021-05-17", 3868., 24., 16.286, 14., 2., 
  0.286, 1090.675, 6.767, 4.592, 3.948, 0.564, 0.081, 1.13, "", "", "", "", 
  "", "", "", "", "", "", "", "", "", "", "", "", "", "", "", "", "", "", "", 
  "", "", "", 64.81, 3.546427*^6, 44.304, 19.3, 3.607, 2.171, 1510.459, "", 
  311.11, 6.05, 0.2, 11.4, "", 0.7, 66.32, 0.459}, 
 {"ERI", "Africa", "Eritrea", "2021-05-18", 3879., 11., 8.714, 14., 0., 
  0.286, 1093.777, 3.102, 2.457, 3.948, 0., 0.081, 1.13, "", "", "", "", "", 
  "", "", "", "", "", "", "", "", "", "", "", "", "", "", "", "", "", "", "", 
  "", "", 64.81, 3.546427*^6, 44.304, 19.3, 3.607, 2.171, 1510.459, "", 
  311.11, 6.05, 0.2, 11.4, "", 0.7, 66.32, 0.459}, 
 {"ERI", "Africa", "Eritrea", "2021-05-19", 3887., 8., 9.286, 14., 0., 0.286, 
  1096.033, 2.256, 2.618, 3.948, 0., 0.081, 1.13, "", "", "", "", "", "", "", 
  "", "", "", "", "", "", "", "", "", "", "", "", "", "", "", "", "", "", "", 
  64.81, 3.546427*^6, 44.304, 19.3, 3.607, 2.171, 1510.459, "", 311.11, 6.05, 
  0.2, 11.4, "", 0.7, 66.32, 0.459}, {"ERI", "Africa", "Eritrea", 
  "2021-05-20", 3906., 19., 12., 14., 0., 0.286, 1101.39, 5.358, 3.384, 
  3.948, 0., 0.081, 1.13, "", "", "", "", "", "", "", "", "", "", "", "", "", 
  "", "", "", "", "", "", "", "", "", "", "", "", "", 64.81, 3.546427*^6, 
  44.304, 19.3, 3.607, 2.171, 1510.459, "", 311.11, 6.05, 0.2, 11.4, "", 0.7, 
  66.32, 0.459}, {"ERI", "Africa", "Eritrea", "2021-05-21", 3921., 15., 
  14.143, 14., 0., 0.286, 1105.62, 4.23, 3.988, 3.948, 0., 0.081, 1.13, "", 
  "", "", "", "", "", "", "", "", "", "", "", "", "", "", "", "", "", "", "", 
  "", "", "", "", "", "", 64.81, 3.546427*^6, 44.304, 19.3, 3.607, 2.171, 
  1510.459, "", 311.11, 6.05, 0.2, 11.4, "", 0.7, 66.32, 0.459}, 
 {"ERI", "Africa", "Eritrea", "2021-05-22", 3932., 11., 12.571, 14., 0., 
  0.286, 1108.722, 3.102, 3.545, 3.948, 0., 0.081, 1.13, "", "", "", "", "", 
  "", "", "", "", "", "", "", "", "", "", "", "", "", "", "", "", "", "", "", 
  "", "", 64.81, 3.546427*^6, 44.304, 19.3, 3.607, 2.171, 1510.459, "", 
  311.11, 6.05, 0.2, 11.4, "", 0.7, 66.32, 0.459}, 
 {"ERI", "Africa", "Eritrea", "2021-05-23", 3932., 0., 12.571, 14., 0., 
  0.286, 1108.722, 0., 3.545, 3.948, 0., 0.081, 1.14, "", "", "", "", "", "", 
  "", "", "", "", "", "", "", "", "", "", "", "", "", "", "", "", "", "", "", 
  "", 64.81, 3.546427*^6, 44.304, 19.3, 3.607, 2.171, 1510.459, "", 311.11, 
  6.05, 0.2, 11.4, "", 0.7, 66.32, 0.459}, {"ERI", "Africa", "Eritrea", 
  "2021-05-24", 3932., 0., 9.143, 14., 0., 0., 1108.722, 0., 2.578, 3.948, 
  0., 0., 1.14, "", "", "", "", "", "", "", "", "", "", "", "", "", "", "", 
  "", "", "", "", "", "", "", "", "", "", "", 64.81, 3.546427*^6, 44.304, 
  19.3, 3.607, 2.171, 1510.459, "", 311.11, 6.05, 0.2, 11.4, "", 0.7, 66.32, 
  0.459}, {"ERI", "Africa", "Eritrea", "2021-05-25", 3948., 16., 9.857, 14., 
  0., 0., 1113.233, 4.512, 2.779, 3.948, 0., 0., 1.14, "", "", "", "", "", 
  "", "", "", "", "", "", "", "", "", "", "", "", "", "", "", "", "", "", "", 
  "", "", 64.81, 3.546427*^6, 44.304, 19.3, 3.607, 2.171, 1510.459, "", 
  311.11, 6.05, 0.2, 11.4, "", 0.7, 66.32, 0.459}, 
 {"ERI", "Africa", "Eritrea", "2021-05-26", 3988., 40., 14.429, 14., 0., 0., 
  1124.512, 11.279, 4.068, 3.948, 0., 0., 1.14, "", "", "", "", "", "", "", 
  "", "", "", "", "", "", "", "", "", "", "", "", "", "", "", "", "", "", "", 
  64.81, 3.546427*^6, 44.304, 19.3, 3.607, 2.171, 1510.459, "", 311.11, 6.05, 
  0.2, 11.4, "", 0.7, 66.32, 0.459}, {"ERI", "Africa", "Eritrea", 
  "2021-05-27", 4010., 22., 14.857, 14., 0., 0., 1130.716, 6.203, 4.189, 
  3.948, 0., 0., 1.14, "", "", "", "", "", "", "", "", "", "", "", "", "", 
  "", "", "", "", "", "", "", "", "", "", "", "", "", 64.81, 3.546427*^6, 
  44.304, 19.3, 3.607, 2.171, 1510.459, "", 311.11, 6.05, 0.2, 11.4, "", 0.7, 
  66.32, 0.459}, {"ERI", "Africa", "Eritrea", "2021-05-28", 4022., 12., 
  14.429, 14., 0., 0., 1134.099, 3.384, 4.068, 3.948, 0., 0., 1.14, "", "", 
  "", "", "", "", "", "", "", "", "", "", "", "", "", "", "", "", "", "", "", 
  "", "", "", "", "", 64.81, 3.546427*^6, 44.304, 19.3, 3.607, 2.171, 
  1510.459, "", 311.11, 6.05, 0.2, 11.4, "", 0.7, 66.32, 0.459}, 
 {"ERI", "Africa", "Eritrea", "2021-05-29", 4061., 39., 18.429, 14., 0., 0., 
  1145.096, 10.997, 5.196, 3.948, 0., 0., 1.14, "", "", "", "", "", "", "", 
  "", "", "", "", "", "", "", "", "", "", "", "", "", "", "", "", "", "", "", 
  64.81, 3.546427*^6, 44.304, 19.3, 3.607, 2.171, 1510.459, "", 311.11, 6.05, 
  0.2, 11.4, "", 0.7, 66.32, 0.459}, {"ERI", "Africa", "Eritrea", 
  "2021-05-30", 4061., 0., 18.429, 14., 0., 0., 1145.096, 0., 5.196, 3.948, 
  0., 0., 1.14, "", "", "", "", "", "", "", "", "", "", "", "", "", "", "", 
  "", "", "", "", "", "", "", "", "", "", "", 64.81, 3.546427*^6, 44.304, 
  19.3, 3.607, 2.171, 1510.459, "", 311.11, 6.05, 0.2, 11.4, "", 0.7, 66.32, 
  0.459}, {"ERI", "Africa", "Eritrea", "2021-05-31", 4094., 33., 23.143, 14., 
  0., 0., 1154.401, 9.305, 6.526, 3.948, 0., 0., 1.13, "", "", "", "", "", 
  "", "", "", "", "", "", "", "", "", "", "", "", "", "", "", "", "", "", "", 
  "", "", 64.81, 3.546427*^6, 44.304, 19.3, 3.607, 2.171, 1510.459, "", 
  311.11, 6.05, 0.2, 11.4, "", 0.7, 66.32, 0.459}, 
 {"ERI", "Africa", "Eritrea", "2021-06-01", 4117., 23., 24.143, 14., 0., 0., 
  1160.887, 6.485, 6.808, 3.948, 0., 0., 1.13, "", "", "", "", "", "", "", 
  "", "", "", "", "", "", "", "", "", "", "", "", "", "", "", "", "", "", "", 
  64.81, 3.546427*^6, 44.304, 19.3, 3.607, 2.171, 1510.459, "", 311.11, 6.05, 
  0.2, 11.4, "", 0.7, 66.32, 0.459}, {"ERI", "Africa", "Eritrea", 
  "2021-06-02", 4145., 28., 22.429, 14., 0., 0., 1168.782, 7.895, 6.324, 
  3.948, 0., 0., 1.12, "", "", "", "", "", "", "", "", "", "", "", "", "", 
  "", "", "", "", "", "", "", "", "", "", "", "", "", 64.81, 3.546427*^6, 
  44.304, 19.3, 3.607, 2.171, 1510.459, "", 311.11, 6.05, 0.2, 11.4, "", 0.7, 
  66.32, 0.459}, {"ERI", "Africa", "Eritrea", "2021-06-03", 4145., 0., 
  19.286, 14., 0., 0., 1168.782, 0., 5.438, 3.948, 0., 0., 1.12, "", "", "", 
  "", "", "", "", "", "", "", "", "", "", "", "", "", "", "", "", "", "", "", 
  "", "", "", "", 64.81, 3.546427*^6, 44.304, 19.3, 3.607, 2.171, 1510.459, 
  "", 311.11, 6.05, 0.2, 11.4, "", 0.7, 66.32, 0.459}, 
 {"ERI", "Africa", "Eritrea", "2021-06-04", 4427., 282., 57.857, 14., 0., 0., 
  1248.299, 79.517, 16.314, 3.948, 0., 0., 1.12, "", "", "", "", "", "", "", 
  "", "", "", "", "", "", "", "", "", "", "", "", "", "", "", "", "", "", "", 
  64.81, 3.546427*^6, 44.304, 19.3, 3.607, 2.171, 1510.459, "", 311.11, 6.05, 
  0.2, 11.4, "", 0.7, 66.32, 0.459}, {"ERI", "Africa", "Eritrea", 
  "2021-06-05", 4427., 0., 52.286, 14., 0., 0., 1248.299, 0., 14.743, 3.948, 
  0., 0., 1.12, "", "", "", "", "", "", "", "", "", "", "", "", "", "", "", 
  "", "", "", "", "", "", "", "", "", "", "", 64.81, 3.546427*^6, 44.304, 
  19.3, 3.607, 2.171, 1510.459, "", 311.11, 6.05, 0.2, 11.4, "", 0.7, 66.32, 
  0.459}, {"ERI", "Africa", "Eritrea", "2021-06-06", 4427., 0., 52.286, 14., 
  0., 0., 1248.299, 0., 14.743, 3.948, 0., 0., 1.12, "", "", "", "", "", "", 
  "", "", "", "", "", "", "", "", "", "", "", "", "", "", "", "", "", "", "", 
  "", 64.81, 3.546427*^6, 44.304, 19.3, 3.607, 2.171, 1510.459, "", 311.11, 
  6.05, 0.2, 11.4, "", 0.7, 66.32, 0.459}, {"ERI", "Africa", "Eritrea", 
  "2021-06-07", 4499., 72., 57.857, 14., 0., 0., 1268.601, 20.302, 16.314, 
  3.948, 0., 0., "", "", "", "", "", "", "", "", "", "", "", "", "", "", "", 
  "", "", "", "", "", "", "", "", "", "", "", "", 64.81, 3.546427*^6, 44.304, 
  19.3, 3.607, 2.171, 1510.459, "", 311.11, 6.05, 0.2, 11.4, "", 0.7, 66.32, 
  0.459}, {"EST", "Europe", "Estonia", "2020-01-06", "", "", "", "", "", "", 
  "", "", "", "", "", "", "", "", "", 1., 0.754, "", "", "", "", "", "", "", 
  "", "", "", "", "", "", "", "", "", "", "", "", "", "", "", 0., 
  1.326539*^6, 31.033, 42.7, 19.452, 13.491, 29481.252, 0.5, 255.569, 4.02, 
  24.5, 39.3, "", 4.69, 78.74, 0.892}, {"EST", "Europe", "Estonia", 
  "2020-01-18", "", "", "", "", "", "", "", "", "", "", "", "", "", "", "", 
  1., 0.754, "", "", "", "", "", "", "", "", "", "", "", "", "", "", "", "", 
  "", "", "", "", "", "", 0., 1.326539*^6, 31.033, 42.7, 19.452, 13.491, 
  29481.252, 0.5, 255.569, 4.02, 24.5, 39.3, "", 4.69, 78.74, 0.892}, 
 {"EST", "Europe", "Estonia", "2020-02-05", "", "", "", "", "", "", "", "", 
  "", "", "", "", "", "", "", "", "", "", "", "", "", "", 1., 0.001, "", "", 
  "", "", "", "tests performed", "", "", "", "", "", "", "", "", "", 0., 
  1.326539*^6, 31.033, 42.7, 19.452, 13.491, 29481.252, 0.5, 255.569, 4.02, 
  24.5, 39.3, "", 4.69, 78.74, 0.892}, {"EST", "Europe", "Estonia", 
  "2020-02-06", "", "", "", "", "", "", "", "", "", "", "", "", "", "", "", 
  "", "", "", "", "", "", 1., 2., 0.002, 0.001, "", "", "", "", 
  "tests performed", "", "", "", "", "", "", "", "", "", 0., 1.326539*^6, 
  31.033, 42.7, 19.452, 13.491, 29481.252, 0.5, 255.569, 4.02, 24.5, 39.3, 
  "", 4.69, 78.74, 0.892}, {"EST", "Europe", "Estonia", "2020-02-07", "", "", 
  "", "", "", "", "", "", "", "", "", "", "", "", "", "", "", "", "", "", "", 
  "", "", "", "", "", "", "", "", "tests performed", "", "", "", "", "", "", 
  "", "", "", 0., 1.326539*^6, 31.033, 42.7, 19.452, 13.491, 29481.252, 0.5, 
  255.569, 4.02, 24.5, 39.3, "", 4.69, 78.74, 0.892}, 
 {"EST", "Europe", "Estonia", "2020-02-08", "", "", "", "", "", "", "", "", 
  "", "", "", "", "", "", "", "", "", "", "", "", "", "", "", "", "", "", "", 
  "", "", "tests performed", "", "", "", "", "", "", "", "", "", 0., 
  1.326539*^6, 31.033, 42.7, 19.452, 13.491, 29481.252, 0.5, 255.569, 4.02, 
  24.5, 39.3, "", 4.69, 78.74, 0.892}, {"EST", "Europe", "Estonia", 
  "2020-02-09", "", "", "", "", "", "", "", "", "", "", "", "", "", "", "", 
  "", "", "", "", "", "", "", "", "", "", "", "", "", "", "tests performed", 
  "", "", "", "", "", "", "", "", "", 0., 1.326539*^6, 31.033, 42.7, 19.452, 
  13.491, 29481.252, 0.5, 255.569, 4.02, 24.5, 39.3, "", 4.69, 78.74, 0.892}, 
 {"EST", "Europe", "Estonia", "2020-02-10", "", "", "", "", "", "", "", "", 
  "", "", "", "", "", "", "", "", "", "", "", "", "", "", "", "", "", "", "", 
  "", "", "tests performed", "", "", "", "", "", "", "", "", "", 0., 
  1.326539*^6, 31.033, 42.7, 19.452, 13.491, 29481.252, 0.5, 255.569, 4.02, 
  24.5, 39.3, "", 4.69, 78.74, 0.892}, {"EST", "Europe", "Estonia", 
  "2020-02-11", "", "", "", "", "", "", "", "", "", "", "", "", "", "", "", 
  "", "", "", "", "", "", "", "", "", "", "", "", "", "", "tests performed", 
  "", "", "", "", "", "", "", "", "", 0., 1.326539*^6, 31.033, 42.7, 19.452, 
  13.491, 29481.252, 0.5, 255.569, 4.02, 24.5, 39.3, "", 4.69, 78.74, 0.892}, 
 {"EST", "Europe", "Estonia", "2020-02-12", "", "", "", "", "", "", "", "", 
  "", "", "", "", "", "", "", 1., 0.754, "", "", "", "", "", 3., 0.002, "", 
  0., 0., "", "", "tests performed", "", "", "", "", "", "", "", "", "", 0., 
  1.326539*^6, 31.033, 42.7, 19.452, 13.491, 29481.252, 0.5, 255.569, 4.02, 
  24.5, 39.3, "", 4.69, 78.74, 0.892}, {"EST", "Europe", "Estonia", 
  "2020-02-13", "", "", "", "", "", "", "", "", "", "", "", "", "", "", "", 
  "", "", "", "", "", "", "", "", "", "", 0., 0., "", "", "tests performed", 
  "", "", "", "", "", "", "", "", "", 0., 1.326539*^6, 31.033, 42.7, 19.452, 
  13.491, 29481.252, 0.5, 255.569, 4.02, 24.5, 39.3, "", 4.69, 78.74, 0.892}, 
 {"EST", "Europe", "Estonia", "2020-02-14", "", "", "", "", "", "", "", "", 
  "", "", "", "", "", "", "", "", "", "", "", "", "", "", "", "", "", 0., 0., 
  "", "", "tests performed", "", "", "", "", "", "", "", "", "", 0., 
  1.326539*^6, 31.033, 42.7, 19.452, 13.491, 29481.252, 0.5, 255.569, 4.02, 
  24.5, 39.3, "", 4.69, 78.74, 0.892}, {"EST", "Europe", "Estonia", 
  "2020-02-15", "", "", "", "", "", "", "", "", "", "", "", "", "", "", "", 
  "", "", "", "", "", "", "", "", "", "", 0., 0., "", "", "tests performed", 
  "", "", "", "", "", "", "", "", "", 0., 1.326539*^6, 31.033, 42.7, 19.452, 
  13.491, 29481.252, 0.5, 255.569, 4.02, 24.5, 39.3, "", 4.69, 78.74, 0.892}, 
 {"EST", "Europe", "Estonia", "2020-02-16", "", "", "", "", "", "", "", "", 
  "", "", "", "", "", "", "", "", "", "", "", "", "", "", "", "", "", 0., 0., 
  "", "", "tests performed", "", "", "", "", "", "", "", "", "", 0., 
  1.326539*^6, 31.033, 42.7, 19.452, 13.491, 29481.252, 0.5, 255.569, 4.02, 
  24.5, 39.3, "", 4.69, 78.74, 0.892}, {"EST", "Europe", "Estonia", 
  "2020-02-17", "", "", "", "", "", "", "", "", "", "", "", "", "", "", "", 
  "", "", "", "", "", "", "", "", "", "", 0., 0., "", "", "tests performed", 
  "", "", "", "", "", "", "", "", "", 0., 1.326539*^6, 31.033, 42.7, 19.452, 
  13.491, 29481.252, 0.5, 255.569, 4.02, 24.5, 39.3, "", 4.69, 78.74, 0.892}, 
 {"EST", "Europe", "Estonia", "2020-02-18", "", "", "", "", "", "", "", "", 
  "", "", "", "", "", "", "", "", "", "", "", "", "", "", "", "", "", 0., 0., 
  "", "", "tests performed", "", "", "", "", "", "", "", "", "", 0., 
  1.326539*^6, 31.033, 42.7, 19.452, 13.491, 29481.252, 0.5, 255.569, 4.02, 
  24.5, 39.3, "", 4.69, 78.74, 0.892}, {"EST", "Europe", "Estonia", 
  "2020-02-19", "", "", "", "", "", "", "", "", "", "", "", "", "", "", "", 
  "", "", "", "", "", "", "", "", "", "", 0., 0., "", "", "tests performed", 
  "", "", "", "", "", "", "", "", "", 0., 1.326539*^6, 31.033, 42.7, 19.452, 
  13.491, 29481.252, 0.5, 255.569, 4.02, 24.5, 39.3, "", 4.69, 78.74, 0.892}, 
 {"EST", "Europe", "Estonia", "2020-02-20", "", "", "", "", "", "", "", "", 
  "", "", "", "", "", "", "", "", "", "", "", "", "", "", "", "", "", 0., 0., 
  "", "", "tests performed", "", "", "", "", "", "", "", "", "", 0., 
  1.326539*^6, 31.033, 42.7, 19.452, 13.491, 29481.252, 0.5, 255.569, 4.02, 
  24.5, 39.3, "", 4.69, 78.74, 0.892}, {"EST", "Europe", "Estonia", 
  "2020-02-21", "", "", "", "", "", "", "", "", "", "", "", "", "", "", "", 
  "", "", "", "", "", "", "", 4., 0.003, "", 0., 0., "", "", 
  "tests performed", "", "", "", "", "", "", "", "", "", 0., 1.326539*^6, 
  31.033, 42.7, 19.452, 13.491, 29481.252, 0.5, 255.569, 4.02, 24.5, 39.3, 
  "", 4.69, 78.74, 0.892}, {"EST", "Europe", "Estonia", "2020-02-22", "", "", 
  "", "", "", "", "", "", "", "", "", "", "", "", "", "", "", "", "", "", "", 
  "", "", "", "", 0., 0., "", "", "tests performed", "", "", "", "", "", "", 
  "", "", "", 0., 1.326539*^6, 31.033, 42.7, 19.452, 13.491, 29481.252, 0.5, 
  255.569, 4.02, 24.5, 39.3, "", 4.69, 78.74, 0.892}, 
 {"EST", "Europe", "Estonia", "2020-02-23", "", "", "", "", "", "", "", "", 
  "", "", "", "", "", "", "", "", "", "", "", "", "", "", "", "", "", 0., 0., 
  "", "", "tests performed", "", "", "", "", "", "", "", "", "", 0., 
  1.326539*^6, 31.033, 42.7, 19.452, 13.491, 29481.252, 0.5, 255.569, 4.02, 
  24.5, 39.3, "", 4.69, 78.74, 0.892}, {"EST", "Europe", "Estonia", 
  "2020-02-24", "", "", "", "", "", "", "", "", "", "", "", "", "", "", "", 
  "", "", "", "", "", "", "", "", "", "", 0., 0., "", "", "tests performed", 
  "", "", "", "", "", "", "", "", "", 0., 1.326539*^6, 31.033, 42.7, 19.452, 
  13.491, 29481.252, 0.5, 255.569, 4.02, 24.5, 39.3, "", 4.69, 78.74, 0.892}, 
 {"EST", "Europe", "Estonia", "2020-02-25", "", "", "", "", "", "", "", "", 
  "", "", "", "", "", "", "", "", "", "", "", "", "", "", 5., 0.004, "", 0., 
  0., "", "", "tests performed", "", "", "", "", "", "", "", "", "", 0., 
  1.326539*^6, 31.033, 42.7, 19.452, 13.491, 29481.252, 0.5, 255.569, 4.02, 
  24.5, 39.3, "", 4.69, 78.74, 0.892}, {"EST", "Europe", "Estonia", 
  "2020-02-26", "", "", "", "", "", "", "", "", "", "", "", "", "", 0., 0., 
  1., 0.754, "", "", "", "", 8., 13., 0.01, 0.006, 1., 0.001, "", "", 
  "tests performed", "", "", "", "", "", "", "", "", "", 0., 1.326539*^6, 
  31.033, 42.7, 19.452, 13.491, 29481.252, 0.5, 255.569, 4.02, 24.5, 39.3, 
  "", 4.69, 78.74, 0.892}, {"EST", "Europe", "Estonia", "2020-02-27", 1., 1., 
  "", "", "", "", 0.754, 0.754, "", "", "", "", "", 0., 0., 1., 0.754, "", 
  "", "", "", 10., 23., 0.017, 0.008, 3., 0.002, "", "", "tests performed", 
  "", "", "", "", "", "", "", "", "", 0., 1.326539*^6, 31.033, 42.7, 19.452, 
  13.491, 29481.252, 0.5, 255.569, 4.02, 24.5, 39.3, "", 4.69, 78.74, 0.892}, 
 {"EST", "Europe", "Estonia", "2020-02-28", 1., 0., "", "", "", "", 0.754, 
  0., "", "", "", "", "", 0., 0., 1., 0.754, "", "", "", "", 13., 36., 0.027, 
  0.01, 5., 0.004, "", "", "tests performed", "", "", "", "", "", "", "", "", 
  "", 0., 1.326539*^6, 31.033, 42.7, 19.452, 13.491, 29481.252, 0.5, 255.569, 
  4.02, 24.5, 39.3, "", 4.69, 78.74, 0.892}, {"EST", "Europe", "Estonia", 
  "2020-02-29", 1., 0., "", "", "", "", 0.754, 0., "", "", "", "", "", 0., 
  0., 1., 0.754, "", "", "", "", 8., 44., 0.033, 0.006, 6., 0.005, "", "", 
  "tests performed", "", "", "", "", "", "", "", "", "", 0., 1.326539*^6, 
  31.033, 42.7, 19.452, 13.491, 29481.252, 0.5, 255.569, 4.02, 24.5, 39.3, 
  "", 4.69, 78.74, 0.892}, {"EST", "Europe", "Estonia", "2020-03-01", 1., 0., 
  "", "", "", "", 0.754, 0., "", "", "", "", "", 0., 0., 1., 0.754, "", "", 
  0.075, 0.057, 18., 62., 0.047, 0.014, 8., 0.006, "", "", "tests performed", 
  "", "", "", "", "", "", "", "", "", 0., 1.326539*^6, 31.033, 42.7, 19.452, 
  13.491, 29481.252, 0.5, 255.569, 4.02, 24.5, 39.3, "", 4.69, 78.74, 0.892}, 
 {"EST", "Europe", "Estonia", "2020-03-02", 1., 0., "", "", "", "", 0.754, 
  0., "", "", "", "", "", 0., 0., 1., 0.754, "", "", "", "", 23., 85., 0.064, 
  0.017, 11., 0.008, "", "", "tests performed", "", "", "", "", "", "", "", 
  "", "", 0., 1.326539*^6, 31.033, 42.7, 19.452, 13.491, 29481.252, 0.5, 
  255.569, 4.02, 24.5, 39.3, "", 4.69, 78.74, 0.892}, 
 {"EST", "Europe", "Estonia", "2020-03-03", 2., 1., 0.286, "", "", 0., 1.508, 
  0.754, 0.215, "", "", 0., "", 0., 0., 1., 0.754, "", "", "", "", 29., 114., 
  0.086, 0.022, 16., 0.012, 0.018, 55.9, "tests performed", "", "", "", "", 
  "", "", "", "", "", 0., 1.326539*^6, 31.033, 42.7, 19.452, 13.491, 
  29481.252, 0.5, 255.569, 4.02, 24.5, 39.3, "", 4.69, 78.74, 0.892}, 
 {"EST", "Europe", "Estonia", "2020-03-04", 2., 0., 0.286, "", "", 0., 1.508, 
  0., 0.215, "", "", 0., "", 0., 0., 1., 0.754, "", "", "", "", 36., 150., 
  0.113, 0.027, 20., 0.015, 0.014, 69.9, "tests performed", "", "", "", "", 
  "", "", "", "", "", 0., 1.326539*^6, 31.033, 42.7, 19.452, 13.491, 
  29481.252, 0.5, 255.569, 4.02, 24.5, 39.3, "", 4.69, 78.74, 0.892}, 
 {"EST", "Europe", "Estonia", "2020-03-05", 3., 1., 0.286, "", "", 0., 2.262, 
  0.754, 0.215, "", "", 0., "", 0., 0., 1., 0.754, "", "", "", "", 35., 185., 
  0.139, 0.026, 23., 0.017, 0.012, 80.4, "tests performed", "", "", "", "", 
  "", "", "", "", "", 0., 1.326539*^6, 31.033, 42.7, 19.452, 13.491, 
  29481.252, 0.5, 255.569, 4.02, 24.5, 39.3, "", 4.69, 78.74, 0.892}, 
 {"EST", "Europe", "Estonia", "2020-03-06", 10., 7., 1.286, "", "", 0., 
  7.538, 5.277, 0.969, "", "", 0., "", 0., 0., 1., 0.754, "", "", "", "", 
  72., 257., 0.194, 0.054, 32., 0.024, 0.04, 24.9, "tests performed", "", "", 
  "", "", "", "", "", "", "", 0., 1.326539*^6, 31.033, 42.7, 19.452, 13.491, 
  29481.252, 0.5, 255.569, 4.02, 24.5, 39.3, "", 4.69, 78.74, 0.892}, 
 {"EST", "Europe", "Estonia", "2020-03-07", 10., 0., 1.286, "", "", 0., 
  7.538, 0., 0.969, "", "", 0., "", 0., 0., 1., 0.754, "", "", "", "", 29., 
  286., 0.216, 0.022, 35., 0.026, 0.037, 27.2, "tests performed", "", "", "", 
  "", "", "", "", "", "", 0., 1.326539*^6, 31.033, 42.7, 19.452, 13.491, 
  29481.252, 0.5, 255.569, 4.02, 24.5, 39.3, "", 4.69, 78.74, 0.892}, 
 {"EST", "Europe", "Estonia", "2020-03-08", 10., 0., 1.286, "", "", 0., 
  7.538, 0., 0.969, "", "", 0., "", 0., 0., 1., 0.754, "", "", 0., 0., 21., 
  307., 0.231, 0.016, 35., 0.026, 0.037, 27.2, "tests performed", "", "", "", 
  "", "", "", "", "", "", 0., 1.326539*^6, 31.033, 42.7, 19.452, 13.491, 
  29481.252, 0.5, 255.569, 4.02, 24.5, 39.3, "", 4.69, 78.74, 0.892}, 
 {"EST", "Europe", "Estonia", "2020-03-09", 10., 0., 1.286, "", "", 0., 
  7.538, 0., 0.969, "", "", 0., "", 0., 0., 1., 0.754, "", "", "", "", 65., 
  372., 0.28, 0.049, 41., 0.031, 0.031, 31.9, "tests performed", "", "", "", 
  "", "", "", "", "", "", 0., 1.326539*^6, 31.033, 42.7, 19.452, 13.491, 
  29481.252, 0.5, 255.569, 4.02, 24.5, 39.3, "", 4.69, 78.74, 0.892}, 
 {"EST", "Europe", "Estonia", "2020-03-10", 12., 2., 1.429, "", "", 0., 
  9.046, 1.508, 1.077, "", "", 0., "", 0., 0., 2., 1.508, "", "", "", "", 
  60., 432., 0.326, 0.045, 45., 0.034, 0.032, 31.5, "tests performed", "", 
  "", "", "", "", "", "", "", "", 0., 1.326539*^6, 31.033, 42.7, 19.452, 
  13.491, 29481.252, 0.5, 255.569, 4.02, 24.5, 39.3, "", 4.69, 78.74, 0.892}, 
 {"EST", "Europe", "Estonia", "2020-03-11", 16., 4., 2., "", "", 0., 12.061, 
  3.015, 1.508, "", "", 0., "", 0., 0., 2., 1.508, "", "", "", "", 77., 509., 
  0.384, 0.058, 51., 0.038, 0.039, 25.5, "tests performed", "", "", "", "", 
  "", "", "", "", "", 0., 1.326539*^6, 31.033, 42.7, 19.452, 13.491, 
  29481.252, 0.5, 255.569, 4.02, 24.5, 39.3, "", 4.69, 78.74, 0.892}, 
 {"EST", "Europe", "Estonia", "2020-03-12", 16., 0., 1.857, "", "", 0., 
  12.061, 0., 1.4, "", "", 0., "", 0., 0., 1., 0.754, "", "", "", "", 146., 
  655., 0.494, 0.11, 67., 0.051, 0.028, 36.1, "tests performed", "", "", "", 
  "", "", "", "", "", "", 25., 1.326539*^6, 31.033, 42.7, 19.452, 13.491, 
  29481.252, 0.5, 255.569, 4.02, 24.5, 39.3, "", 4.69, 78.74, 0.892}, 
 {"EST", "Europe", "Estonia", "2020-03-13", 79., 63., 9.857, "", "", 0., 
  59.553, 47.492, 7.431, "", "", 0., "", 0., 0., 2., 1.508, "", "", "", "", 
  207., 862., 0.65, 0.156, 86., 0.065, 0.115, 8.7, "tests performed", "", "", 
  "", "", "", "", "", "", "", 25., 1.326539*^6, 31.033, 42.7, 19.452, 13.491, 
  29481.252, 0.5, 255.569, 4.02, 24.5, 39.3, "", 4.69, 78.74, 0.892}, 
 {"EST", "Europe", "Estonia", "2020-03-14", 115., 36., 15., "", "", 0., 
  86.692, 27.138, 11.308, "", "", 0., "", 0., 0., 3., 2.262, "", "", "", "", 
  167., 1029., 0.776, 0.126, 106., 0.08, 0.142, 7.1, "tests performed", "", 
  "", "", "", "", "", "", "", "", 33.33, 1.326539*^6, 31.033, 42.7, 19.452, 
  13.491, 29481.252, 0.5, 255.569, 4.02, 24.5, 39.3, "", 4.69, 78.74, 0.892}, 
 {"EST", "Europe", "Estonia", "2020-03-15", 171., 56., 23., "", "", 0., 
  128.907, 42.215, 17.338, "", "", 0., 1.68, 0., 0., 4., 3.015, "", "", 0.3, 
  0.226, 503., 1532., 1.155, 0.379, 175., 0.132, 0.131, 7.6, 
  "tests performed", "", "", "", "", "", "", "", "", "", 33.33, 1.326539*^6, 
  31.033, 42.7, 19.452, 13.491, 29481.252, 0.5, 255.569, 4.02, 24.5, 39.3, 
  "", 4.69, 78.74, 0.892}, {"EST", "Europe", "Estonia", "2020-03-16", 205., 
  34., 27.857, "", "", 0., 154.537, 25.631, 21., "", "", 0., 1.6, 0., 0., 6., 
  4.523, "", "", "", "", 353., 1885., 1.421, 0.266, 216., 0.163, 0.129, 7.8, 
  "tests performed", "", "", "", "", "", "", "", "", "", 44.44, 1.326539*^6, 
  31.033, 42.7, 19.452, 13.491, 29481.252, 0.5, 255.569, 4.02, 24.5, 39.3, 
  "", 4.69, 78.74, 0.892}, {"EST", "Europe", "Estonia", "2020-03-17", 225., 
  20., 30.429, "", "", 0., 169.614, 15.077, 22.938, "", "", 0., 1.51, 0., 0., 
  10., 7.538, "", "", "", "", 231., 2116., 1.595, 0.174, 241., 0.182, 0.126, 
  7.9, "tests performed", "", "", "", "", "", "", "", "", "", 50., 
  1.326539*^6, 31.033, 42.7, 19.452, 13.491, 29481.252, 0.5, 255.569, 4.02, 
  24.5, 39.3, "", 4.69, 78.74, 0.892}, {"EST", "Europe", "Estonia", 
  "2020-03-18", 258., 33., 34.571, "", "", 0., 194.491, 24.877, 26.061, "", 
  "", 0., 1.43, 0., 0., 14., 10.554, "", "", "", "", 481., 2597., 1.958, 
  0.363, 298., 0.225, 0.116, 8.6, "tests performed", "", "", "", "", "", "", 
  "", "", "", 50., 1.326539*^6, 31.033, 42.7, 19.452, 13.491, 29481.252, 0.5, 
  255.569, 4.02, 24.5, 39.3, "", 4.69, 78.74, 0.892}, 
 {"EST", "Europe", "Estonia", "2020-03-19", 267., 9., 35.857, "", "", 0., 
  201.276, 6.785, 27.031, "", "", 0., 1.35, 0., 0., 20., 15.077, "", "", "", 
  "", 381., 2978., 2.245, 0.287, 332., 0.25, 0.108, 9.3, "tests performed", 
  "", "", "", "", "", "", "", "", "", 50., 1.326539*^6, 31.033, 42.7, 19.452, 
  13.491, 29481.252, 0.5, 255.569, 4.02, 24.5, 39.3, "", 4.69, 78.74, 0.892}, 
 {"EST", "Europe", "Estonia", "2020-03-20", 283., 16., 29.143, "", "", 0., 
  213.337, 12.061, 21.969, "", "", 0., 1.34, 2., 1.508, 24., 18.092, "", "", 
  "", "", 415., 3393., 2.558, 0.313, 362., 0.273, 0.081, 12.4, 
  "tests performed", "", "", "", "", "", "", "", "", "", 50., 1.326539*^6, 
  31.033, 42.7, 19.452, 13.491, 29481.252, 0.5, 255.569, 4.02, 24.5, 39.3, 
  "", 4.69, 78.74, 0.892}, {"EST", "Europe", "Estonia", "2020-03-21", 306., 
  23., 27.286, "", "", 0., 230.675, 17.338, 20.569, "", "", 0., 1.36, 4., 
  3.015, 25., 18.846, "", "", "", "", 648., 4041., 3.046, 0.488, 430., 0.324, 
  0.063, 15.8, "tests performed", "", "", "", "", "", "", "", "", "", 50., 
  1.326539*^6, 31.033, 42.7, 19.452, 13.491, 29481.252, 0.5, 255.569, 4.02, 
  24.5, 39.3, "", 4.69, 78.74, 0.892}, {"EST", "Europe", "Estonia", 
  "2020-03-22", 326., 20., 22.143, "", "", 0., 245.752, 15.077, 16.692, "", 
  "", 0., 1.39, 6., 4.523, 28., 21.108, "", "", 2.554, 1.925, 165., 4206., 
  3.171, 0.124, 382., 0.288, 0.058, 17.3, "tests performed", "", "", "", "", 
  "", "", "", "", "", 50., 1.326539*^6, 31.033, 42.7, 19.452, 13.491, 
  29481.252, 0.5, 255.569, 4.02, 24.5, 39.3, "", 4.69, 78.74, 0.892}, 
 {"EST", "Europe", "Estonia", "2020-03-23", 352., 26., 21., "", "", 0., 
  265.352, 19.6, 15.831, "", "", 0., 1.45, 7., 5.277, 36., 27.138, "", "", 
  "", "", 525., 4731., 3.566, 0.396, 407., 0.307, 0.052, 19.4, 
  "tests performed", "", "", "", "", "", "", "", "", "", 50., 1.326539*^6, 
  31.033, 42.7, 19.452, 13.491, 29481.252, 0.5, 255.569, 4.02, 24.5, 39.3, 
  "", 4.69, 78.74, 0.892}, {"EST", "Europe", "Estonia", "2020-03-24", 369., 
  17., 20.571, "", "", 0., 278.167, 12.815, 15.508, "", "", 0., 1.5, 7., 
  5.277, 40., 30.154, "", "", "", "", 1440., 6171., 4.652, 1.086, 579., 
  0.436, 0.036, 28.1, "tests performed", "", "", "", "", "", "", "", "", "", 
  50., 1.326539*^6, 31.033, 42.7, 19.452, 13.491, 29481.252, 0.5, 255.569, 
  4.02, 24.5, 39.3, "", 4.69, 78.74, 0.892}, {"EST", "Europe", "Estonia", 
  "2020-03-25", 404., 35., 20.857, 1., 1., 0.143, 304.552, 26.384, 15.723, 
  0.754, 0.754, 0.108, 1.56, 7., 5.277, 47., 35.431, "", "", "", "", 1064., 
  7235., 5.454, 0.802, 663., 0.5, 0.031, 31.8, "tests performed", "", "", "", 
  "", "", "", "", "", "", 61.11, 1.326539*^6, 31.033, 42.7, 19.452, 13.491, 
  29481.252, 0.5, 255.569, 4.02, 24.5, 39.3, "", 4.69, 78.74, 0.892}, 
 {"EST", "Europe", "Estonia", "2020-03-26", 538., 134., 38.714, 1., 0., 
  0.143, 405.567, 101.015, 29.184, 0.754, 0., 0.108, 1.61, 7., 5.277, 52., 
  39.2, "", "", "", "", 1164., 8399., 6.332, 0.877, 774., 0.583, 0.05, 20., 
  "tests performed", "", "", "", "", "", "", "", "", "", 61.11, 1.326539*^6, 
  31.033, 42.7, 19.452, 13.491, 29481.252, 0.5, 255.569, 4.02, 24.5, 39.3, 
  "", 4.69, 78.74, 0.892}, {"EST", "Europe", "Estonia", "2020-03-27", 575., 
  37., 41.714, 1., 0., 0.143, 433.459, 27.892, 31.446, 0.754, 0., 0.108, 
  1.53, 10., 7.538, 59., 44.477, "", "", "", "", 1288., 9687., 7.302, 0.971, 
  899., 0.678, 0.046, 21.6, "tests performed", "", "", "", "", "", "", "", 
  "", "", 72.22, 1.326539*^6, 31.033, 42.7, 19.452, 13.491, 29481.252, 0.5, 
  255.569, 4.02, 24.5, 39.3, "", 4.69, 78.74, 0.892}, 
 {"EST", "Europe", "Estonia", "2020-03-28", 645., 70., 48.429, 1., 0., 0.143, 
  486.228, 52.769, 36.507, 0.754, 0., 0.108, 1.46, 10., 7.538, 72., 54.277, 
  "", "", "", "", 1063., 10750., 8.104, 0.801, 958., 0.722, 0.051, 19.8, 
  "tests performed", "", "", "", "", "", "", "", "", "", 72.22, 1.326539*^6, 
  31.033, 42.7, 19.452, 13.491, 29481.252, 0.5, 255.569, 4.02, 24.5, 39.3, 
  "", 4.69, 78.74, 0.892}, {"EST", "Europe", "Estonia", "2020-03-29", 679., 
  34., 50.429, 3., 2., 0.429, 511.858, 25.631, 38.015, 2.262, 1.508, 0.323, 
  1.4, 13., 9.8, 88., 66.338, 51.905, 39.128, 5.633, 4.246, 871., 11621., 
  8.76, 0.657, 1059., 0.798, 0.048, 21., "tests performed", "", "", "", "", 
  "", "", "", "", "", 77.78, 1.326539*^6, 31.033, 42.7, 19.452, 13.491, 
  29481.252, 0.5, 255.569, 4.02, 24.5, 39.3, "", 4.69, 78.74, 0.892}, 
 {"EST", "Europe", "Estonia", "2020-03-30", 715., 36., 51.857, 3., 0., 0.429, 
  538.997, 27.138, 39.092, 2.262, 0., 0.323, 1.35, 13., 9.8, 95., 71.615, "", 
  "", "", "", 1194., 12815., 9.66, 0.9, 1155., 0.871, 0.045, 22.3, 
  "tests performed", "", "", "", "", "", "", "", "", "", 77.78, 1.326539*^6, 
  31.033, 42.7, 19.452, 13.491, 29481.252, 0.5, 255.569, 4.02, 24.5, 39.3, 
  "", 4.69, 78.74, 0.892}, {"EST", "Europe", "Estonia", "2020-03-31", 745., 
  30., 53.714, 4., 1., 0.571, 561.612, 22.615, 40.492, 3.015, 0.754, 0.431, 
  1.31, 15., 11.308, 102., 76.892, "", "", "", "", 2034., 14849., 11.194, 
  1.533, 1240., 0.935, 0.043, 23.1, "tests performed", "", "", "", "", "", 
  "", "", "", "", 77.78, 1.326539*^6, 31.033, 42.7, 19.452, 13.491, 
  29481.252, 0.5, 255.569, 4.02, 24.5, 39.3, "", 4.69, 78.74, 0.892}, 
 {"EST", "Europe", "Estonia", "2020-04-01", 779., 34., 53.571, 5., 1., 0.571, 
  587.242, 25.631, 40.384, 3.769, 0.754, 0.431, 1.28, 16., 12.061, 93., 
  70.107, "", "", "", "", 1413., 16262., 12.259, 1.065, 1290., 0.972, 0.042, 
  24.1, "tests performed", "", "", "", "", "", "", "", "", "", 77.78, 
  1.326539*^6, 31.033, 42.7, 19.452, 13.491, 29481.252, 0.5, 255.569, 4.02, 
  24.5, 39.3, "", 4.69, 78.74, 0.892}, {"EST", "Europe", "Estonia", 
  "2020-04-02", 858., 79., 45.714, 11., 6., 1.429, 646.796, 59.553, 34.461, 
  8.292, 4.523, 1.077, 1.26, 16., 12.061, 97., 73.123, "", "", "", "", 2595., 
  18857., 14.215, 1.956, 1494., 1.126, 0.031, 32.7, "tests performed", "", 
  "", "", "", "", "", "", "", "", 77.78, 1.326539*^6, 31.033, 42.7, 19.452, 
  13.491, 29481.252, 0.5, 255.569, 4.02, 24.5, 39.3, "", 4.69, 78.74, 0.892}, 
 {"EST", "Europe", "Estonia", "2020-04-03", 961., 103., 55.143, 12., 1., 
  1.571, 724.442, 77.646, 41.569, 9.046, 0.754, 1.185, 1.24, 20., 15.077, 
  118., 88.953, "", "", "", "", 1632., 20489., 15.445, 1.23, 1543., 1.163, 
  0.036, 28., "tests performed", "", "", "", "", "", "", "", "", "", 77.78, 
  1.326539*^6, 31.033, 42.7, 19.452, 13.491, 29481.252, 0.5, 255.569, 4.02, 
  24.5, 39.3, "", 4.69, 78.74, 0.892}, {"EST", "Europe", "Estonia", 
  "2020-04-04", 1039., 78., 56.286, 13., 1., 1.714, 783.241, 58.8, 42.431, 
  9.8, 0.754, 1.292, 1.18, 17., 12.815, 134., 101.015, "", "", "", "", 1421., 
  21910., 16.517, 1.071, 1594., 1.202, 0.035, 28.3, "tests performed", "", 
  "", "", "", "", "", "", "", "", 77.78, 1.326539*^6, 31.033, 42.7, 19.452, 
  13.491, 29481.252, 0.5, 255.569, 4.02, 24.5, 39.3, "", 4.69, 78.74, 0.892}, 
 {"EST", "Europe", "Estonia", "2020-04-05", 1097., 58., 59.714, 15., 2., 
  1.714, 826.964, 43.723, 45.015, 11.308, 1.508, 1.292, 1.11, 14., 10.554, 
  135., 101.769, "", "", 7.511, 5.662, 916., 22826., 17.207, 0.691, 1601., 
  1.207, 0.037, 26.8, "tests performed", "", "", "", "", "", "", "", "", "", 
  77.78, 1.326539*^6, 31.033, 42.7, 19.452, 13.491, 29481.252, 0.5, 255.569, 
  4.02, 24.5, 39.3, "", 4.69, 78.74, 0.892}, {"EST", "Europe", "Estonia", 
  "2020-04-06", 1108., 11., 56.143, 19., 4., 2.286, 835.256, 8.292, 42.323, 
  14.323, 3.015, 1.723, 1.04, 12., 9.046, 132., 99.507, "", "", "", "", 
  1792., 24618., 18.558, 1.351, 1686., 1.271, 0.033, 30., "tests performed", 
  "", "", "", "", "", "", "", "", "", 77.78, 1.326539*^6, 31.033, 42.7, 
  19.452, 13.491, 29481.252, 0.5, 255.569, 4.02, 24.5, 39.3, "", 4.69, 78.74, 
  0.892}, {"EST", "Europe", "Estonia", "2020-04-07", 1149., 41., 57.714, 21., 
  2., 2.429, 866.164, 30.907, 43.507, 15.831, 1.508, 1.831, 0.98, 11., 8.292, 
  140., 105.538, "", "", "", "", 1360., 25978., 19.583, 1.025, 1590., 1.199, 
  0.036, 27.5, "tests performed", "", "", "", "", "", "", "", "", "", 77.78, 
  1.326539*^6, 31.033, 42.7, 19.452, 13.491, 29481.252, 0.5, 255.569, 4.02, 
  24.5, 39.3, "", 4.69, 78.74, 0.892}, {"EST", "Europe", "Estonia", 
  "2020-04-08", 1185., 36., 58., 24., 3., 2.714, 893.302, 27.138, 43.723, 
  18.092, 2.262, 2.046, 0.93, 9., 6.785, 130., 97.999, "", "", "", "", 1864., 
  27842., 20.988, 1.405, 1654., 1.247, 0.035, 28.5, "tests performed", "", 
  "", "", "", "", "", "", "", "", 77.78, 1.326539*^6, 31.033, 42.7, 19.452, 
  13.491, 29481.252, 0.5, 255.569, 4.02, 24.5, 39.3, "", 4.69, 78.74, 0.892}, 
 {"EST", "Europe", "Estonia", "2020-04-09", 1207., 22., 49.857, 24., 0., 
  1.857, 909.887, 16.585, 37.584, 18.092, 0., 1.4, 0.87, 9., 6.785, 136., 
  102.522, "", "", "", "", 1604., 29446., 22.198, 1.209, 1513., 1.141, 0.033, 
  30.3, "tests performed", "", "", "", "", "", "", "", "", "", 77.78, 
  1.326539*^6, 31.033, 42.7, 19.452, 13.491, 29481.252, 0.5, 255.569, 4.02, 
  24.5, 39.3, "", 4.69, 78.74, 0.892}, {"EST", "Europe", "Estonia", 
  "2020-04-10", 1258., 51., 42.429, 24., 0., 1.714, 948.332, 38.446, 31.984, 
  18.092, 0., 1.292, 0.86, 11., 8.292, 143., 107.799, "", "", "", "", 1675., 
  31121., 23.46, 1.263, 1519., 1.145, 0.028, 35.8, "tests performed", "", "", 
  "", "", "", "", "", "", "", 77.78, 1.326539*^6, 31.033, 42.7, 19.452, 
  13.491, 29481.252, 0.5, 255.569, 4.02, 24.5, 39.3, "", 4.69, 78.74, 0.892}, 
 {"EST", "Europe", "Estonia", "2020-04-11", 1304., 46., 37.857, 24., 0., 
  1.571, 983.009, 34.677, 28.538, 18.092, 0., 1.185, 0.84, 11., 8.292, 150., 
  113.076, "", "", "", "", 942., 32063., 24.17, 0.71, 1450., 1.093, 0.026, 
  38.3, "tests performed", "", "", "", "", "", "", "", "", "", 77.78, 
  1.326539*^6, 31.033, 42.7, 19.452, 13.491, 29481.252, 0.5, 255.569, 4.02, 
  24.5, 39.3, "", 4.69, 78.74, 0.892}, {"EST", "Europe", "Estonia", 
  "2020-04-12", 1309., 5., 30.286, 25., 1., 1.429, 986.778, 3.769, 22.831, 
  18.846, 0.754, 1.077, 0.83, 9., 6.785, 153., 115.338, "", "", 4.807, 3.624, 
  450., 32513., 24.51, 0.339, 1384., 1.043, 0.022, 45.7, "tests performed", 
  "", "", "", "", "", "", "", "", "", 77.78, 1.326539*^6, 31.033, 42.7, 
  19.452, 13.491, 29481.252, 0.5, 255.569, 4.02, 24.5, 39.3, "", 4.69, 78.74, 
  0.892}, {"EST", "Europe", "Estonia", "2020-04-13", 1332., 23., 32., 28., 
  3., 1.286, 1004.117, 17.338, 24.123, 21.108, 2.262, 0.969, 0.83, 11., 
  8.292, 147., 110.815, "", "", "", "", 1705., 34218., 25.795, 1.285, 1371., 
  1.034, 0.023, 42.8, "tests performed", "", "", "", "", "", "", "", "", "", 
  77.78, 1.326539*^6, 31.033, 42.7, 19.452, 13.491, 29481.252, 0.5, 255.569, 
  4.02, 24.5, 39.3, "", 4.69, 78.74, 0.892}, {"EST", "Europe", "Estonia", 
  "2020-04-14", 1373., 41., 32., 31., 3., 1.429, 1035.024, 30.907, 24.123, 
  23.369, 2.262, 1.077, 0.82, 10., 7.538, 144., 108.553, "", "", "", "", 
  1877., 36095., 27.21, 1.415, 1445., 1.089, 0.022, 45.2, "tests performed", 
  "", "", "", "", "", "", "", "", "", 77.78, 1.326539*^6, 31.033, 42.7, 
  19.452, 13.491, 29481.252, 0.5, 255.569, 4.02, 24.5, 39.3, "", 4.69, 78.74, 
  0.892}, {"EST", "Europe", "Estonia", "2020-04-15", 1400., 27., 30.714, 35., 
  4., 1.571, 1055.378, 20.354, 23.154, 26.384, 3.015, 1.185, 0.8, 10., 7.538, 
  132., 99.507, "", "", "", "", 2282., 38377., 28.93, 1.72, 1505., 1.135, 
  0.02, 49., "tests performed", "", "", "", "", "", "", "", "", "", 77.78, 
  1.326539*^6, 31.033, 42.7, 19.452, 13.491, 29481.252, 0.5, 255.569, 4.02, 
  24.5, 39.3, "", 4.69, 78.74, 0.892}, {"EST", "Europe", "Estonia", 
  "2020-04-16", 1434., 34., 32.429, 36., 1., 1.714, 1081.009, 25.631, 24.446, 
  27.138, 0.754, 1.292, 0.77, 11., 8.292, 125., 94.23, "", "", "", "", 1709., 
  40086., 30.218, 1.288, 1520., 1.146, 0.021, 46.9, "tests performed", "", 
  "", "", "", "", "", "", "", "", 77.78, 1.326539*^6, 31.033, 42.7, 19.452, 
  13.491, 29481.252, 0.5, 255.569, 4.02, 24.5, 39.3, "", 4.69, 78.74, 0.892}, 
 {"EST", "Europe", "Estonia", "2020-04-17", 1459., 25., 28.714, 38., 2., 2., 
  1099.855, 18.846, 21.646, 28.646, 1.508, 1.508, 0.76, 11., 8.292, 118., 
  88.953, "", "", "", "", 2199., 42285., 31.876, 1.658, 1595., 1.202, 0.018, 
  55.5, "tests performed", "", "", "", "", "", "", "", "", "", 77.78, 
  1.326539*^6, 31.033, 42.7, 19.452, 13.491, 29481.252, 0.5, 255.569, 4.02, 
  24.5, 39.3, "", 4.69, 78.74, 0.892}, {"EST", "Europe", "Estonia", 
  "2020-04-18", 1512., 53., 29.714, 38., 0., 2., 1139.808, 39.954, 22.4, 
  28.646, 0., 1.508, 0.76, 10., 7.538, 123., 92.722, "", "", "", "", 785., 
  43070., 32.468, 0.592, 1572., 1.185, 0.019, 52.9, "tests performed", "", 
  "", "", "", "", "", "", "", "", 77.78, 1.326539*^6, 31.033, 42.7, 19.452, 
  13.491, 29481.252, 0.5, 255.569, 4.02, 24.5, 39.3, "", 4.69, 78.74, 0.892}, 
 {"EST", "Europe", "Estonia", "2020-04-19", 1528., 16., 31.286, 40., 2., 
  2.143, 1151.87, 12.061, 23.584, 30.154, 1.508, 1.615, 0.73, 14., 10.554, 
  124., 93.476, "", "", 3.23, 2.435, 677., 43747., 32.978, 0.51, 1605., 1.21, 
  0.019, 51.3, "tests performed", "", "", "", "", "", "", "", "", "", 77.78, 
  1.326539*^6, 31.033, 42.7, 19.452, 13.491, 29481.252, 0.5, 255.569, 4.02, 
  24.5, 39.3, "", 4.69, 78.74, 0.892}, {"EST", "Europe", "Estonia", 
  "2020-04-20", 1535., 7., 29., 40., 0., 1.714, 1157.147, 5.277, 21.861, 
  30.154, 0., 1.292, 0.71, 14., 10.554, 121., 91.215, "", "", "", "", 1498., 
  45245., 34.108, 1.129, 1575., 1.187, 0.018, 54.3, "tests performed", "", 
  "", "", "", "", "", "", "", "", 77.78, 1.326539*^6, 31.033, 42.7, 19.452, 
  13.491, 29481.252, 0.5, 255.569, 4.02, 24.5, 39.3, "", 4.69, 78.74, 0.892}, 
 {"EST", "Europe", "Estonia", "2020-04-21", 1552., 17., 25.571, 43., 3., 
  1.714, 1169.962, 12.815, 19.277, 32.415, 2.262, 1.292, 0.69, 13., 9.8, 
  109., 82.169, "", "", "", "", 1682., 46927., 35.376, 1.268, 1547., 1.166, 
  0.017, 60.5, "tests performed", "", "", "", "", "", "", "", "", "", 77.78, 
  1.326539*^6, 31.033, 42.7, 19.452, 13.491, 29481.252, 0.5, 255.569, 4.02, 
  24.5, 39.3, "", 4.69, 78.74, 0.892}, {"EST", "Europe", "Estonia", 
  "2020-04-22", 1559., 7., 22.714, 44., 1., 1.286, 1175.239, 5.277, 17.123, 
  33.169, 0.754, 0.969, 0.67, 12., 9.046, 109., 82.169, "", "", "", "", 
  1756., 48683., 36.699, 1.324, 1472., 1.11, 0.015, 64.8, "tests performed", 
  "", "", "", "", "", "", "", "", "", 77.78, 1.326539*^6, 31.033, 42.7, 
  19.452, 13.491, 29481.252, 0.5, 255.569, 4.02, 24.5, 39.3, "", 4.69, 78.74, 
  0.892}, {"EST", "Europe", "Estonia", "2020-04-23", 1592., 33., 22.571, 45., 
  1., 1.286, 1200.115, 24.877, 17.015, 33.923, 0.754, 0.969, 0.66, 11., 
  8.292, 107., 80.661, "", "", "", "", 1249., 49932., 37.641, 0.942, 1407., 
  1.061, 0.016, 62.3, "tests performed", "", "", "", "", "", "", "", "", "", 
  77.78, 1.326539*^6, 31.033, 42.7, 19.452, 13.491, 29481.252, 0.5, 255.569, 
  4.02, 24.5, 39.3, "", 4.69, 78.74, 0.892}, {"EST", "Europe", "Estonia", 
  "2020-04-24", 1605., 13., 20.857, 46., 1., 1.143, 1209.915, 9.8, 15.723, 
  34.677, 0.754, 0.862, 0.65, 10., 7.538, 98., 73.876, "", "", "", "", 1264., 
  51196., 38.594, 0.953, 1273., 0.96, 0.016, 61., "tests performed", "", "", 
  "", "", "", "", "", "", "", 77.78, 1.326539*^6, 31.033, 42.7, 19.452, 
  13.491, 29481.252, 0.5, 255.569, 4.02, 24.5, 39.3, "", 4.69, 78.74, 0.892}, 
 {"EST", "Europe", "Estonia", "2020-04-25", 1635., 30., 17.571, 46., 0., 
  1.143, 1232.531, 22.615, 13.246, 34.677, 0., 0.862, 0.64, 11., 8.292, 95., 
  71.615, "", "", "", "", 686., 51882., 39.111, 0.517, 1259., 0.949, 0.014, 
  71.7, "tests performed", "", "", "", "", "", "", "", "", "", 77.78, 
  1.326539*^6, 31.033, 42.7, 19.452, 13.491, 29481.252, 0.5, 255.569, 4.02, 
  24.5, 39.3, "", 4.69, 78.74, 0.892}, {"EST", "Europe", "Estonia", 
  "2020-04-26", 1643., 8., 16.429, 49., 3., 1.286, 1238.561, 6.031, 12.385, 
  36.938, 2.262, 0.969, 0.63, 11., 8.292, 94., 70.861, 7.985, 6.02, 1.652, 
  1.246, 561., 52443., 39.534, 0.423, 1242., 0.936, 0.013, 75.6, 
  "tests performed", "", "", "", "", "", "", "", "", "", 77.78, 1.326539*^6, 
  31.033, 42.7, 19.452, 13.491, 29481.252, 0.5, 255.569, 4.02, 24.5, 39.3, 
  "", 4.69, 78.74, 0.892}, {"EST", "Europe", "Estonia", "2020-04-27", 1647., 
  4., 16., 50., 1., 1.429, 1241.577, 3.015, 12.061, 37.692, 0.754, 1.077, 
  0.61, 12., 9.046, 87., 65.584, "", "", "", "", 1312., 53755., 40.523, 
  0.989, 1216., 0.917, 0.013, 76., "tests performed", "", "", "", "", "", "", 
  "", "", "", 75., 1.326539*^6, 31.033, 42.7, 19.452, 13.491, 29481.252, 0.5, 
  255.569, 4.02, 24.5, 39.3, "", 4.69, 78.74, 0.892}, 
 {"EST", "Europe", "Estonia", "2020-04-28", 1660., 13., 15.429, 50., 0., 1., 
  1251.377, 9.8, 11.631, 37.692, 0., 0.754, 0.6, 13., 9.8, 84., 63.323, "", 
  "", "", "", 1967., 55722., 42.006, 1.483, 1256., 0.947, 0.012, 81.4, 
  "tests performed", "", "", "", "", "", "", "", "", "", 75., 1.326539*^6, 
  31.033, 42.7, 19.452, 13.491, 29481.252, 0.5, 255.569, 4.02, 24.5, 39.3, 
  "", 4.69, 78.74, 0.892}, {"EST", "Europe", "Estonia", "2020-04-29", 1666., 
  6., 15.286, 50., 0., 0.857, 1255.9, 4.523, 11.523, 37.692, 0., 0.646, 0.58, 
  12., 9.046, 74., 55.784, "", "", "", "", 1845., 57567., 43.396, 1.391, 
  1269., 0.957, 0.012, 83., "tests performed", "", "", "", "", "", "", "", 
  "", "", 75., 1.326539*^6, 31.033, 42.7, 19.452, 13.491, 29481.252, 0.5, 
  255.569, 4.02, 24.5, 39.3, "", 4.69, 78.74, 0.892}, 
 {"EST", "Europe", "Estonia", "2020-04-30", 1689., 23., 13.857, 52., 2., 1., 
  1273.238, 17.338, 10.446, 39.2, 1.508, 0.754, 0.56, 9., 6.785, 69., 52.015, 
  "", "", "", "", 1352., 58919., 44.416, 1.019, 1284., 0.968, 0.011, 92.7, 
  "tests performed", "", "", "", "", "", "", "", "", "", 75., 1.326539*^6, 
  31.033, 42.7, 19.452, 13.491, 29481.252, 0.5, 255.569, 4.02, 24.5, 39.3, 
  "", 4.69, 78.74, 0.892}, {"EST", "Europe", "Estonia", "2020-05-01", 1694., 
  5., 12.714, 52., 0., 0.857, 1277.007, 3.769, 9.585, 39.2, 0., 0.646, 0.54, 
  9., 6.785, 72., 54.277, "", "", "", "", 775., 59694., 45., 0.584, 1214., 
  0.915, 0.01, 95.5, "tests performed", "", "", "", "", "", "", "", "", "", 
  75., 1.326539*^6, 31.033, 42.7, 19.452, 13.491, 29481.252, 0.5, 255.569, 
  4.02, 24.5, 39.3, "", 4.69, 78.74, 0.892}, {"EST", "Europe", "Estonia", 
  "2020-05-02", 1699., 5., 9.143, 53., 1., 1., 1280.777, 3.769, 6.892, 
  39.954, 0.754, 0.754, 0.53, 9., 6.785, 74., 55.784, "", "", "", "", 853., 
  60547., 45.643, 0.643, 1238., 0.933, 0.007, 135.4, "tests performed", "", 
  "", "", "", "", "", "", "", "", 75., 1.326539*^6, 31.033, 42.7, 19.452, 
  13.491, 29481.252, 0.5, 255.569, 4.02, 24.5, 39.3, "", 4.69, 78.74, 0.892}, 
 {"EST", "Europe", "Estonia", "2020-05-03", 1700., 1., 8.143, 55., 2., 0.857, 
  1281.53, 0.754, 6.138, 41.461, 1.508, 0.646, 0.54, 9., 6.785, 74., 55.784, 
  7.985, 6.02, 1.878, 1.415, 675., 61222., 46.152, 0.509, 1254., 0.945, 
  0.006, 154., "tests performed", "", "", "", "", "", "", "", "", "", 75., 
  1.326539*^6, 31.033, 42.7, 19.452, 13.491, 29481.252, 0.5, 255.569, 4.02, 
  24.5, 39.3, "", 4.69, 78.74, 0.892}, {"EST", "Europe", "Estonia", 
  "2020-05-04", 1703., 3., 8., 55., 0., 0.714, 1283.792, 2.262, 6.031, 
  41.461, 0., 0.538, 0.56, 10., 7.538, 66., 49.754, "", "", "", "", 1889., 
  63111., 47.576, 1.424, 1337., 1.008, 0.006, 167.1, "tests performed", "", 
  "", "", "", "", "", "", "", "", 75., 1.326539*^6, 31.033, 42.7, 19.452, 
  13.491, 29481.252, 0.5, 255.569, 4.02, 24.5, 39.3, "", 4.69, 78.74, 0.892}, 
 {"EST", "Europe", "Estonia", "2020-05-05", 1711., 8., 7.286, 55., 0., 0.714, 
  1289.823, 6.031, 5.492, 41.461, 0., 0.538, 0.57, 10., 7.538, 63., 47.492, 
  "", "", "", "", 1770., 64881., 48.91, 1.334, 1308., 0.986, 0.006, 179.5, 
  "tests performed", "", "", "", "", "", "", "", "", "", 75., 1.326539*^6, 
  31.033, 42.7, 19.452, 13.491, 29481.252, 0.5, 255.569, 4.02, 24.5, 39.3, 
  "", 4.69, 78.74, 0.892}, {"EST", "Europe", "Estonia", "2020-05-06", 1713., 
  2., 6.714, 55., 0., 0.714, 1291.33, 1.508, 5.062, 41.461, 0., 0.538, 0.57, 
  8., 6.031, 56., 42.215, "", "", "", "", 1840., 66721., 50.297, 1.387, 
  1308., 0.986, 0.005, 194.8, "tests performed", "", "", "", "", "", "", "", 
  "", "", 75., 1.326539*^6, 31.033, 42.7, 19.452, 13.491, 29481.252, 0.5, 
  255.569, 4.02, 24.5, 39.3, "", 4.69, 78.74, 0.892}, 
 {"EST", "Europe", "Estonia", "2020-05-07", 1720., 7., 4.429, 56., 1., 0.571, 
  1296.607, 5.277, 3.338, 42.215, 0.754, 0.431, 0.59, 7., 5.277, 53., 39.954, 
  "", "", "", "", 1512., 68233., 51.437, 1.14, 1331., 1.003, 0.003, 300.5, 
  "tests performed", "", "", "", "", "", "", "", "", "", 75., 1.326539*^6, 
  31.033, 42.7, 19.452, 13.491, 29481.252, 0.5, 255.569, 4.02, 24.5, 39.3, 
  "", 4.69, 78.74, 0.892}, {"EST", "Europe", "Estonia", "2020-05-08", 1725., 
  5., 4.429, 56., 0., 0.571, 1300.376, 3.769, 3.338, 42.215, 0., 0.431, 0.62, 
  6., 4.523, 46., 34.677, "", "", "", "", 1226., 69459., 52.361, 0.924, 
  1395., 1.052, 0.003, 315., "tests performed", "", "", "", "", "", "", "", 
  "", "", 66.67, 1.326539*^6, 31.033, 42.7, 19.452, 13.491, 29481.252, 0.5, 
  255.569, 4.02, 24.5, 39.3, "", 4.69, 78.74, 0.892}, 
 {"EST", "Europe", "Estonia", "2020-05-09", 1733., 8., 4.857, 60., 4., 1., 
  1306.407, 6.031, 3.662, 45.23, 3.015, 0.754, 0.66, 6., 4.523, 47., 35.431, 
  "", "", "", "", 770., 70229., 52.942, 0.58, 1383., 1.043, 0.004, 284.7, 
  "tests performed", "", "", "", "", "", "", "", "", "", 66.67, 1.326539*^6, 
  31.033, 42.7, 19.452, 13.491, 29481.252, 0.5, 255.569, 4.02, 24.5, 39.3, 
  "", 4.69, 78.74, 0.892}, {"EST", "Europe", "Estonia", "2020-05-10", 1739., 
  6., 5.571, 60., 0., 0.714, 1310.93, 4.523, 4.2, 45.23, 0., 0.538, 0.7, 6., 
  4.523, 46., 34.677, 4.991, 3.762, 0.451, 0.34, 721., 70950., 53.485, 0.544, 
  1390., 1.048, 0.004, 249.5, "tests performed", "", "", "", "", "", "", "", 
  "", "", 66.67, 1.326539*^6, 31.033, 42.7, 19.452, 13.491, 29481.252, 0.5, 
  255.569, 4.02, 24.5, 39.3, "", 4.69, 78.74, 0.892}, 
 {"EST", "Europe", "Estonia", "2020-05-11", 1741., 2., 5.429, 61., 1., 0.857, 
  1312.438, 1.508, 4.092, 45.984, 0.754, 0.646, 0.72, 6., 4.523, 45., 33.923, 
  "", "", "", "", 1242., 72192., 54.421, 0.936, 1297., 0.978, 0.004, 238.9, 
  "tests performed", "", "", "", "", "", "", "", "", "", 62.96, 1.326539*^6, 
  31.033, 42.7, 19.452, 13.491, 29481.252, 0.5, 255.569, 4.02, 24.5, 39.3, 
  "", 4.69, 78.74, 0.892}, {"EST", "Europe", "Estonia", "2020-05-12", 1746., 
  5., 5., 61., 0., 0.857, 1316.207, 3.769, 3.769, 45.984, 0., 0.646, 0.75, 
  6., 4.523, 44., 33.169, "", "", "", "", 1372., 73564., 55.456, 1.034, 
  1240., 0.935, 0.004, 248., "tests performed", "", "", "", "", "", "", "", 
  "", "", 62.96, 1.326539*^6, 31.033, 42.7, 19.452, 13.491, 29481.252, 0.5, 
  255.569, 4.02, 24.5, 39.3, "", 4.69, 78.74, 0.892}, 
 {"EST", "Europe", "Estonia", "2020-05-13", 1751., 5., 5.429, 61., 0., 0.857, 
  1319.976, 3.769, 4.092, 45.984, 0., 0.646, 0.77, 6., 4.523, 41., 30.907, 
  "", "", "", "", 1367., 74931., 56.486, 1.031, 1173., 0.884, 0.005, 216.1, 
  "tests performed", "", "", "", "", "", "", "", "", "", 62.96, 1.326539*^6, 
  31.033, 42.7, 19.452, 13.491, 29481.252, 0.5, 255.569, 4.02, 24.5, 39.3, 
  "", 4.69, 78.74, 0.892}, {"EST", "Europe", "Estonia", "2020-05-14", 1758., 
  7., 5.429, 62., 1., 0.857, 1325.253, 5.277, 4.092, 46.738, 0.754, 0.646, 
  0.8, 6., 4.523, 41., 30.907, "", "", "", "", 1163., 76094., 57.363, 0.877, 
  1123., 0.847, 0.005, 206.9, "tests performed", "", "", "", "", "", "", "", 
  "", "", 62.96, 1.326539*^6, 31.033, 42.7, 19.452, 13.491, 29481.252, 0.5, 
  255.569, 4.02, 24.5, 39.3, "", 4.69, 78.74, 0.892}, 
 {"EST", "Europe", "Estonia", "2020-05-15", 1766., 8., 5.857, 63., 1., 1., 
  1331.284, 6.031, 4.415, 47.492, 0.754, 0.754, 0.83, 6., 4.523, 39., 29.4, 
  "", "", "", "", 932., 77026., 58.065, 0.703, 1081., 0.815, 0.005, 184.6, 
  "tests performed", "", "", "", "", "", "", "", "", "", 55.56, 1.326539*^6, 
  31.033, 42.7, 19.452, 13.491, 29481.252, 0.5, 255.569, 4.02, 24.5, 39.3, 
  "", 4.69, 78.74, 0.892}, {"EST", "Europe", "Estonia", "2020-05-16", 1770., 
  4., 5.286, 63., 0., 0.429, 1334.299, 3.015, 3.985, 47.492, 0., 0.323, 0.86, 
  6., 4.523, 41., 30.907, "", "", "", "", 821., 77847., 58.684, 0.619, 1088., 
  0.82, 0.005, 205.8, "tests performed", "", "", "", "", "", "", "", "", "", 
  55.56, 1.326539*^6, 31.033, 42.7, 19.452, 13.491, 29481.252, 0.5, 255.569, 
  4.02, 24.5, 39.3, "", 4.69, 78.74, 0.892}, {"EST", "Europe", "Estonia", 
  "2020-05-17", 1774., 4., 5., 63., 0., 0.429, 1337.315, 3.015, 3.769, 
  47.492, 0., 0.323, 0.91, 6., 4.523, 42., 31.661, 4.991, 3.762, 0.676, 0.51, 
  830., 78677., 59.31, 0.626, 1104., 0.832, 0.005, 220.8, "tests performed", 
  "", "", "", "", "", "", "", "", "", 55.56, 1.326539*^6, 31.033, 42.7, 
  19.452, 13.491, 29481.252, 0.5, 255.569, 4.02, 24.5, 39.3, "", 4.69, 78.74, 
  0.892}, {"EST", "Europe", "Estonia", "2020-05-18", 1784., 10., 6.143, 64., 
  1., 0.429, 1344.853, 7.538, 4.631, 48.246, 0.754, 0.323, 0.95, 7., 5.277, 
  41., 30.907, "", "", "", "", 1545., 80222., 60.475, 1.165, 1147., 0.865, 
  0.005, 186.7, "tests performed", "", "", "", "", "", "", "", "", "", 50., 
  1.326539*^6, 31.033, 42.7, 19.452, 13.491, 29481.252, 0.5, 255.569, 4.02, 
  24.5, 39.3, "", 4.69, 78.74, 0.892}, {"EST", "Europe", "Estonia", 
  "2020-05-19", 1791., 7., 6.429, 64., 0., 0.429, 1350.13, 5.277, 4.846, 
  48.246, 0., 0.323, 0.95, 5., 3.769, 38., 28.646, "", "", "", "", 1249., 
  81471., 61.416, 0.942, 1130., 0.852, 0.006, 175.8, "tests performed", "", 
  "", "", "", "", "", "", "", "", 50., 1.326539*^6, 31.033, 42.7, 19.452, 
  13.491, 29481.252, 0.5, 255.569, 4.02, 24.5, 39.3, "", 4.69, 78.74, 0.892}, 
 {"EST", "Europe", "Estonia", "2020-05-20", 1794., 3., 6.143, 64., 0., 0.429, 
  1352.391, 2.262, 4.631, 48.246, 0., 0.323, 0.94, 5., 3.769, 38., 28.646, 
  "", "", "", "", 1564., 83035., 62.595, 1.179, 1158., 0.873, 0.005, 188.5, 
  "tests performed", "", "", "", "", "", "", "", "", "", 50., 1.326539*^6, 
  31.033, 42.7, 19.452, 13.491, 29481.252, 0.5, 255.569, 4.02, 24.5, 39.3, 
  "", 4.69, 78.74, 0.892}, {"EST", "Europe", "Estonia", "2020-05-21", 1800., 
  6., 6., 64., 0., 0.286, 1356.914, 4.523, 4.523, 48.246, 0., 0.215, 0.95, 
  4., 3.015, 37., 27.892, "", "", "", "", 1063., 84098., 63.397, 0.801, 
  1143., 0.862, 0.005, 190.5, "tests performed", "", "", "", "", "", "", "", 
  "", "", 50., 1.326539*^6, 31.033, 42.7, 19.452, 13.491, 29481.252, 0.5, 
  255.569, 4.02, 24.5, 39.3, "", 4.69, 78.74, 0.892}, 
 {"EST", "Europe", "Estonia", "2020-05-22", 1807., 7., 5.857, 64., 0., 0.143, 
  1362.191, 5.277, 4.415, 48.246, 0., 0.108, 0.98, 4., 3.015, 38., 28.646, 
  "", "", "", "", 846., 84944., 64.034, 0.638, 1131., 0.853, 0.005, 193.1, 
  "tests performed", "", "", "", "", "", "", "", "", "", 50., 1.326539*^6, 
  31.033, 42.7, 19.452, 13.491, 29481.252, 0.5, 255.569, 4.02, 24.5, 39.3, 
  "", 4.69, 78.74, 0.892}, {"EST", "Europe", "Estonia", "2020-05-23", 1821., 
  14., 7.286, 64., 0., 0.143, 1372.745, 10.554, 5.492, 48.246, 0., 0.108, 
  1.01, 4., 3.015, 40., 30.154, "", "", "", "", 634., 85578., 64.512, 0.478, 
  1104., 0.832, 0.007, 151.5, "tests performed", "", "", "", "", "", "", "", 
  "", "", 50., 1.326539*^6, 31.033, 42.7, 19.452, 13.491, 29481.252, 0.5, 
  255.569, 4.02, 24.5, 39.3, "", 4.69, 78.74, 0.892}, 
 {"EST", "Europe", "Estonia", "2020-05-24", 1823., 2., 7., 64., 0., 0.143, 
  1374.253, 1.508, 5.277, 48.246, 0., 0.108, 1.01, 5., 3.769, 40., 30.154, 
  0.998, 0.752, 1.878, 1.415, 984., 86562., 65.254, 0.742, 1126., 0.849, 
  0.006, 160.9, "tests performed", "", "", "", "", "", "", "", "", "", 50., 
  1.326539*^6, 31.033, 42.7, 19.452, 13.491, 29481.252, 0.5, 255.569, 4.02, 
  24.5, 39.3, "", 4.69, 78.74, 0.892}, {"EST", "Europe", "Estonia", 
  "2020-05-25", 1824., 1., 5.714, 65., 1., 0.143, 1375.007, 0.754, 4.308, 
  49., 0.754, 0.108, 1.02, 5., 3.769, 37., 27.892, "", "", "", "", 1804., 
  88366., 66.614, 1.36, 1163., 0.877, 0.005, 203.5, "tests performed", "", 
  "", "", "", "", "", "", "", "", 50., 1.326539*^6, 31.033, 42.7, 19.452, 
  13.491, 29481.252, 0.5, 255.569, 4.02, 24.5, 39.3, "", 4.69, 78.74, 0.892}, 
 {"EST", "Europe", "Estonia", "2020-05-26", 1834., 10., 6.143, 65., 0., 
  0.143, 1382.545, 7.538, 4.631, 49., 0., 0.108, 1.04, 1., 0.754, 31., 
  23.369, "", "", "", "", 1844., 90210., 68.004, 1.39, 1248., 0.941, 0.005, 
  203.2, "tests performed", "", "", "", "", "", "", "", "", "", 50., 
  1.326539*^6, 31.033, 42.7, 19.452, 13.491, 29481.252, 0.5, 255.569, 4.02, 
  24.5, 39.3, "", 4.69, 78.74, 0.892}, {"EST", "Europe", "Estonia", 
  "2020-05-27", 1840., 6., 6.571, 66., 1., 0.286, 1387.068, 4.523, 4.954, 
  49.754, 0.754, 0.215, 1.03, 1., 0.754, 31., 23.369, "", "", "", "", 1382., 
  91592., 69.046, 1.042, 1222., 0.921, 0.005, 186., "tests performed", "", 
  "", "", "", "", "", "", "", "", 50., 1.326539*^6, 31.033, 42.7, 19.452, 
  13.491, 29481.252, 0.5, 255.569, 4.02, 24.5, 39.3, "", 4.69, 78.74, 0.892}, 
 {"EST", "Europe", "Estonia", "2020-05-28", 1851., 11., 7.286, 66., 0., 
  0.286, 1395.36, 8.292, 5.492, 49.754, 0., 0.215, 1.03, 1., 0.754, 33., 
  24.877, "", "", "", "", 1225., 92817., 69.969, 0.923, 1246., 0.939, 0.006, 
  171., "tests performed", "", "", "", "", "", "", "", "", "", 50., 
  1.326539*^6, 31.033, 42.7, 19.452, 13.491, 29481.252, 0.5, 255.569, 4.02, 
  24.5, 39.3, "", 4.69, 78.74, 0.892}, {"EST", "Europe", "Estonia", 
  "2020-05-29", 1859., 8., 7.429, 67., 1., 0.429, 1401.391, 6.031, 5.6, 
  50.507, 0.754, 0.323, 1.02, 2., 1.508, 27., 20.354, "", "", "", "", 1221., 
  94038., 70.89, 0.92, 1299., 0.979, 0.006, 174.9, "tests performed", "", "", 
  "", "", "", "", "", "", "", 50., 1.326539*^6, 31.033, 42.7, 19.452, 13.491, 
  29481.252, 0.5, 255.569, 4.02, 24.5, 39.3, "", 4.69, 78.74, 0.892}, 
 {"EST", "Europe", "Estonia", "2020-05-30", 1865., 6., 6.286, 67., 0., 0.429, 
  1405.914, 4.523, 4.738, 50.507, 0., 0.323, 1.01, 2., 1.508, 28., 21.108, 
  "", "", "", "", 832., 94870., 71.517, 0.627, 1327., 1., 0.005, 211.1, 
  "tests performed", "", "", "", "", "", "", "", "", "", 50., 1.326539*^6, 
  31.033, 42.7, 19.452, 13.491, 29481.252, 0.5, 255.569, 4.02, 24.5, 39.3, 
  "", 4.69, 78.74, 0.892}, {"EST", "Europe", "Estonia", "2020-05-31", 1869., 
  4., 6.571, 68., 1., 0.571, 1408.93, 3.015, 4.954, 51.261, 0.754, 0.431, 
  1.02, 2., 1.508, 27., 20.354, 0.998, 0.752, 0.526, 0.396, 869., 95739., 
  72.172, 0.655, 1311., 0.988, 0.005, 199.5, "tests performed", "", "", "", 
  "", "", "", "", "", "", 50., 1.326539*^6, 31.033, 42.7, 19.452, 13.491, 
  29481.252, 0.5, 255.569, 4.02, 24.5, 39.3, "", 4.69, 78.74, 0.892}, 
 {"EST", "Europe", "Estonia", "2020-06-01", 1870., 1., 6.571, 68., 0., 0.429, 
  1409.683, 0.754, 4.954, 51.261, 0., 0.323, 1.04, 2., 1.508, 22., 16.585, 
  "", "", "", "", 1293., 97032., 73.147, 0.975, 1238., 0.933, 0.005, 188.4, 
  "tests performed", "", "", "", "", "", "", "", "", "", 37.96, 1.326539*^6, 
  31.033, 42.7, 19.452, 13.491, 29481.252, 0.5, 255.569, 4.02, 24.5, 39.3, 
  "", 4.69, 78.74, 0.892}, {"EST", "Europe", "Estonia", "2020-06-02", 1870., 
  0., 5.143, 68., 0., 0.429, 1409.683, 0., 3.877, 51.261, 0., 0.323, 1.07, 
  1., 0.754, 21., 15.831, "", "", "", "", 1522., 98554., 74.294, 1.147, 
  1192., 0.899, 0.004, 231.8, "tests performed", "", "", "", "", "", "", "", 
  "", "", 37.96, 1.326539*^6, 31.033, 42.7, 19.452, 13.491, 29481.252, 0.5, 
  255.569, 4.02, 24.5, 39.3, "", 4.69, 78.74, 0.892}, 
 {"EST", "Europe", "Estonia", "2020-06-03", 1880., 10., 5.714, 69., 1., 
  0.429, 1417.222, 7.538, 4.308, 52.015, 0.754, 0.323, 1.14, 1., 0.754, 21., 
  15.831, "", "", "", "", 1270., 99824., 75.251, 0.957, 1176., 0.887, 0.005, 
  205.8, "tests performed", "", "", "", "", "", "", "", "", "", 37.96, 
  1.326539*^6, 31.033, 42.7, 19.452, 13.491, 29481.252, 0.5, 255.569, 4.02, 
  24.5, 39.3, "", 4.69, 78.74, 0.892}, {"EST", "Europe", "Estonia", 
  "2020-06-04", 1890., 10., 5.571, 69., 0., 0.429, 1424.76, 7.538, 4.2, 
  52.015, 0., 0.323, 1.18, 1., 0.754, 17., 12.815, "", "", "", "", 1340., 
  101164., 76.262, 1.01, 1192., 0.899, 0.005, 214., "tests performed", "", 
  "", "", "", "", "", "", "", "", 37.96, 1.326539*^6, 31.033, 42.7, 19.452, 
  13.491, 29481.252, 0.5, 255.569, 4.02, 24.5, 39.3, "", 4.69, 78.74, 0.892}, 
 {"EST", "Europe", "Estonia", "2020-06-05", 1910., 20., 7.286, 69., 0., 
  0.286, 1439.837, 15.077, 5.492, 52.015, 0., 0.215, 1.21, 0., 0., 14., 
  10.554, "", "", "", "", 1039., 102203., 77.045, 0.783, 1166., 0.879, 0.006, 
  160., "tests performed", "", "", "", "", "", "", "", "", "", 37.96, 
  1.326539*^6, 31.033, 42.7, 19.452, 13.491, 29481.252, 0.5, 255.569, 4.02, 
  24.5, 39.3, "", 4.69, 78.74, 0.892}, {"EST", "Europe", "Estonia", 
  "2020-06-06", 1931., 21., 9.429, 69., 0., 0.286, 1455.668, 15.831, 7.108, 
  52.015, 0., 0.215, 1.17, 0., 0., 14., 10.554, "", "", "", "", 824., 
  103027., 77.666, 0.621, 1165., 0.878, 0.008, 123.6, "tests performed", "", 
  "", "", "", "", "", "", "", "", 37.96, 1.326539*^6, 31.033, 42.7, 19.452, 
  13.491, 29481.252, 0.5, 255.569, 4.02, 24.5, 39.3, "", 4.69, 78.74, 0.892}, 
 {"EST", "Europe", "Estonia", "2020-06-07", 1939., 8., 10., 69., 0., 0.143, 
  1461.698, 6.031, 7.538, 52.015, 0., 0.108, 1.08, 0., 0., 15., 11.308, "", 
  "", 0.3, 0.226, 697., 103724., 78.191, 0.525, 1141., 0.86, 0.009, 114.1, 
  "tests performed", "", "", "", "", "", "", "", "", "", 37.96, 1.326539*^6, 
  31.033, 42.7, 19.452, 13.491, 29481.252, 0.5, 255.569, 4.02, 24.5, 39.3, 
  "", 4.69, 78.74, 0.892}, {"EST", "Europe", "Estonia", "2020-06-08", 1940., 
  1., 10., 69., 0., 0.143, 1462.452, 0.754, 7.538, 52.015, 0., 0.108, 0.99, 
  0., 0., 15., 11.308, "", "", "", "", 1452., 105176., 79.286, 1.095, 1163., 
  0.877, 0.009, 116.3, "tests performed", "", "", "", "", "", "", "", "", "", 
  37.96, 1.326539*^6, 31.033, 42.7, 19.452, 13.491, 29481.252, 0.5, 255.569, 
  4.02, 24.5, 39.3, "", 4.69, 78.74, 0.892}, {"EST", "Europe", "Estonia", 
  "2020-06-09", 1947., 7., 11., 69., 0., 0.143, 1467.729, 5.277, 8.292, 
  52.015, 0., 0.108, 0.91, 0., 0., 16., 12.061, "", "", "", "", 1445., 
  106621., 80.375, 1.089, 1152., 0.868, 0.01, 104.7, "tests performed", "", 
  "", "", "", "", "", "", "", "", 37.96, 1.326539*^6, 31.033, 42.7, 19.452, 
  13.491, 29481.252, 0.5, 255.569, 4.02, 24.5, 39.3, "", 4.69, 78.74, 0.892}, 
 {"EST", "Europe", "Estonia", "2020-06-10", 1958., 11., 11.143, 69., 0., 0., 
  1476.021, 8.292, 8.4, 52.015, 0., 0., 0.84, 0., 0., 15., 11.308, "", "", 
  "", "", 1187., 107808., 81.27, 0.895, 1141., 0.86, 0.01, 102.4, 
  "tests performed", "", "", "", "", "", "", "", "", "", 37.96, 1.326539*^6, 
  31.033, 42.7, 19.452, 13.491, 29481.252, 0.5, 255.569, 4.02, 24.5, 39.3, 
  "", 4.69, 78.74, 0.892}, {"EST", "Europe", "Estonia", "2020-06-11", 1965., 
  7., 10.714, 69., 0., 0., 1481.298, 5.277, 8.077, 52.015, 0., 0., 0.75, 0., 
  0., 15., 11.308, "", "", "", "", 1161., 108969., 82.145, 0.875, 1115., 
  0.841, 0.01, 104.1, "tests performed", "", "", "", "", "", "", "", "", "", 
  37.96, 1.326539*^6, 31.033, 42.7, 19.452, 13.491, 29481.252, 0.5, 255.569, 
  4.02, 24.5, 39.3, "", 4.69, 78.74, 0.892}, {"EST", "Europe", "Estonia", 
  "2020-06-12", 1970., 5., 8.571, 69., 0., 0., 1485.068, 3.769, 6.461, 
  52.015, 0., 0., 0.67, 0., 0., 15., 11.308, "", "", "", "", 1029., 109998., 
  82.921, 0.776, 1114., 0.84, 0.008, 130., "tests performed", "", "", "", "", 
  "", "", "", "", "", 37.96, 1.326539*^6, 31.033, 42.7, 19.452, 13.491, 
  29481.252, 0.5, 255.569, 4.02, 24.5, 39.3, "", 4.69, 78.74, 0.892}, 
 {"EST", "Europe", "Estonia", "2020-06-13", 1973., 3., 6., 69., 0., 0., 
  1487.329, 2.262, 4.523, 52.015, 0., 0., 0.61, 1., 0.754, 15., 11.308, "", 
  "", "", "", 740., 110738., 83.479, 0.558, 1102., 0.831, 0.005, 183.7, 
  "tests performed", "", "", "", "", "", "", "", "", "", 37.96, 1.326539*^6, 
  31.033, 42.7, 19.452, 13.491, 29481.252, 0.5, 255.569, 4.02, 24.5, 39.3, 
  "", 4.69, 78.74, 0.892}, {"EST", "Europe", "Estonia", "2020-06-14", 1973., 
  0., 4.857, 69., 0., 0., 1487.329, 0., 3.662, 52.015, 0., 0., 0.57, 1., 
  0.754, 15., 11.308, 0.998, 0.752, 0.751, 0.566, 810., 111548., 84.089, 
  0.611, 1118., 0.843, 0.004, 230.2, "tests performed", "", "", "", "", "", 
  "", "", "", "", 37.96, 1.326539*^6, 31.033, 42.7, 19.452, 13.491, 
  29481.252, 0.5, 255.569, 4.02, 24.5, 39.3, "", 4.69, 78.74, 0.892}, 
 {"EST", "Europe", "Estonia", "2020-06-15", 1974., 1., 4.857, 69., 0., 0., 
  1488.083, 0.754, 3.662, 52.015, 0., 0., 0.53, 1., 0.754, 13., 9.8, "", "", 
  "", "", 1394., 112942., 85.14, 1.051, 1109., 0.836, 0.004, 228.3, 
  "tests performed", "", "", "", "", "", "", "", "", "", 37.96, 1.326539*^6, 
  31.033, 42.7, 19.452, 13.491, 29481.252, 0.5, 255.569, 4.02, 24.5, 39.3, 
  "", 4.69, 78.74, 0.892}, {"EST", "Europe", "Estonia", "2020-06-16", 1975., 
  1., 4., 69., 0., 0., 1488.837, 0.754, 3.015, 52.015, 0., 0., 0.48, 1., 
  0.754, 11., 8.292, "", "", "", "", 1775., 114717., 86.478, 1.338, 1157., 
  0.872, 0.003, 289.2, "tests performed", "", "", "", "", "", "", "", "", "", 
  37.96, 1.326539*^6, 31.033, 42.7, 19.452, 13.491, 29481.252, 0.5, 255.569, 
  4.02, 24.5, 39.3, "", 4.69, 78.74, 0.892}, {"EST", "Europe", "Estonia", 
  "2020-06-17", 1977., 2., 2.714, 69., 0., 0., 1490.344, 1.508, 2.046, 
  52.015, 0., 0., 0.44, 1., 0.754, 12., 9.046, "", "", "", "", 1500., 
  116217., 87.609, 1.131, 1201., 0.905, 0.002, 442.5, "tests performed", "", 
  "", "", "", "", "", "", "", "", 37.96, 1.326539*^6, 31.033, 42.7, 19.452, 
  13.491, 29481.252, 0.5, 255.569, 4.02, 24.5, 39.3, "", 4.69, 78.74, 0.892}, 
 {"EST", "Europe", "Estonia", "2020-06-18", 1977., 0., 1.714, 69., 0., 0., 
  1490.344, 0., 1.292, 52.015, 0., 0., 0.42, 1., 0.754, 9., 6.785, "", "", 
  "", "", 1575., 117792., 88.796, 1.187, 1260., 0.95, 0.001, 735.1, 
  "tests performed", "", "", "", "", "", "", "", "", "", 37.96, 1.326539*^6, 
  31.033, 42.7, 19.452, 13.491, 29481.252, 0.5, 255.569, 4.02, 24.5, 39.3, 
  "", 4.69, 78.74, 0.892}, {"EST", "Europe", "Estonia", "2020-06-19", 1979., 
  2., 1.286, 69., 0., 0., 1491.852, 1.508, 0.969, 52.015, 0., 0., 0.42, 1., 
  0.754, 7., 5.277, "", "", "", "", 850., 118642., 89.437, 0.641, 1235., 
  0.931, 0.001, 960.3, "tests performed", "", "", "", "", "", "", "", "", "", 
  37.96, 1.326539*^6, 31.033, 42.7, 19.452, 13.491, 29481.252, 0.5, 255.569, 
  4.02, 24.5, 39.3, "", 4.69, 78.74, 0.892}, {"EST", "Europe", "Estonia", 
  "2020-06-20", 1981., 2., 1.143, 69., 0., 0., 1493.36, 1.508, 0.862, 52.015, 
  0., 0., 0.43, 1., 0.754, 7., 5.277, "", "", "", "", 530., 119172., 89.837, 
  0.4, 1205., 0.908, 0.001, 1054.2, "tests performed", "", "", "", "", "", 
  "", "", "", "", 37.96, 1.326539*^6, 31.033, 42.7, 19.452, 13.491, 
  29481.252, 0.5, 255.569, 4.02, 24.5, 39.3, "", 4.69, 78.74, 0.892}, 
 {"EST", "Europe", "Estonia", "2020-06-21", 1981., 0., 1.143, 69., 0., 0., 
  1493.36, 0., 0.862, 52.015, 0., 0., 0.45, 1., 0.754, 5., 3.769, "", "", 
  0.376, 0.283, 358., 119530., 90.107, 0.27, 1140., 0.859, 0.001, 997.4, 
  "tests performed", "", "", "", "", "", "", "", "", "", 37.96, 1.326539*^6, 
  31.033, 42.7, 19.452, 13.491, 29481.252, 0.5, 255.569, 4.02, 24.5, 39.3, 
  "", 4.69, 78.74, 0.892}, {"EST", "Europe", "Estonia", "2020-06-22", 1981., 
  0., 1., 69., 0., 0., 1493.36, 0., 0.754, 52.015, 0., 0., 0.46, 1., 0.754, 
  5., 3.769, "", "", "", "", 625., 120155., 90.578, 0.471, 1030., 0.776, 
  0.001, 1030., "tests performed", "", "", "", "", "", "", "", "", "", 37.96, 
  1.326539*^6, 31.033, 42.7, 19.452, 13.491, 29481.252, 0.5, 255.569, 4.02, 
  24.5, 39.3, "", 4.69, 78.74, 0.892}, {"EST", "Europe", "Estonia", 
  "2020-06-23", 1982., 1., 1., 69., 0., 0., 1494.114, 0.754, 0.754, 52.015, 
  0., 0., 0.47, 1., 0.754, 5., 3.769, "", "", "", "", 345., 120500., 90.838, 
  0.26, 826., 0.623, 0.001, 826., "tests performed", "", "", "", "", "", "", 
  "", "", "", 37.96, 1.326539*^6, 31.033, 42.7, 19.452, 13.491, 29481.252, 
  0.5, 255.569, 4.02, 24.5, 39.3, "", 4.69, 78.74, 0.892}, 
 {"EST", "Europe", "Estonia", "2020-06-24", 1983., 1., 0.857, 69., 0., 0., 
  1494.867, 0.754, 0.646, 52.015, 0., 0., 0.48, 2., 1.508, 6., 4.523, "", "", 
  "", "", 458., 120958., 91.183, 0.345, 677., 0.51, 0.001, 790., 
  "tests performed", "", "", "", "", "", "", "", "", "", 37.96, 1.326539*^6, 
  31.033, 42.7, 19.452, 13.491, 29481.252, 0.5, 255.569, 4.02, 24.5, 39.3, 
  "", 4.69, 78.74, 0.892}, {"EST", "Europe", "Estonia", "2020-06-25", 1984., 
  1., 1., 69., 0., 0., 1495.621, 0.754, 0.754, 52.015, 0., 0., 0.5, 1., 
  0.754, 4., 3.015, "", "", "", "", 729., 121687., 91.733, 0.55, 556., 0.419, 
  0.002, 556., "tests performed", "", "", "", "", "", "", "", "", "", 37.96, 
  1.326539*^6, 31.033, 42.7, 19.452, 13.491, 29481.252, 0.5, 255.569, 4.02, 
  24.5, 39.3, "", 4.69, 78.74, 0.892}, {"EST", "Europe", "Estonia", 
  "2020-06-26", 1986., 2., 1., 69., 0., 0., 1497.129, 1.508, 0.754, 52.015, 
  0., 0., 0.53, 1., 0.754, 3., 2.262, "", "", "", "", 570., 122257., 92.162, 
  0.43, 516., 0.389, 0.002, 516., "tests performed", "", "", "", "", "", "", 
  "", "", "", 37.96, 1.326539*^6, 31.033, 42.7, 19.452, 13.491, 29481.252, 
  0.5, 255.569, 4.02, 24.5, 39.3, "", 4.69, 78.74, 0.892}, 
 {"EST", "Europe", "Estonia", "2020-06-27", 1986., 0., 0.714, 69., 0., 0., 
  1497.129, 0., 0.538, 52.015, 0., 0., 0.55, 1., 0.754, 3., 2.262, "", "", 
  "", "", 457., 122714., 92.507, 0.345, 506., 0.381, 0.001, 708.7, 
  "tests performed", "", "", "", "", "", "", "", "", "", 37.96, 1.326539*^6, 
  31.033, 42.7, 19.452, 13.491, 29481.252, 0.5, 255.569, 4.02, 24.5, 39.3, 
  "", 4.69, 78.74, 0.892}, {"EST", "Europe", "Estonia", "2020-06-28", 1987., 
  1., 0.857, 69., 0., 0., 1497.883, 0.754, 0.646, 52.015, 0., 0., 0.61, 1., 
  0.754, 4., 3.015, 0.998, 0.752, 0.15, 0.113, 453., 123167., 92.848, 0.341, 
  520., 0.392, 0.002, 606.8, "tests performed", "", "", "", "", "", "", "", 
  "", "", 37.96, 1.326539*^6, 31.033, 42.7, 19.452, 13.491, 29481.252, 0.5, 
  255.569, 4.02, 24.5, 39.3, "", 4.69, 78.74, 0.892}, 
 {"EST", "Europe", "Estonia", "2020-06-29", 1987., 0., 0.857, 69., 0., 0., 
  1497.883, 0., 0.646, 52.015, 0., 0., 0.64, 1., 0.754, 3., 2.262, "", "", 
  "", "", 1017., 124184., 93.615, 0.767, 576., 0.434, 0.001, 672.1, 
  "tests performed", "", "", "", "", "", "", "", "", "", 37.96, 1.326539*^6, 
  31.033, 42.7, 19.452, 13.491, 29481.252, 0.5, 255.569, 4.02, 24.5, 39.3, 
  "", 4.69, 78.74, 0.892}, {"EST", "Europe", "Estonia", "2020-06-30", 1989., 
  2., 1., 69., 0., 0., 1499.391, 1.508, 0.754, 52.015, 0., 0., 0.68, 1., 
  0.754, 3., 2.262, "", "", "", "", 826., 125010., 94.238, 0.623, 644., 
  0.485, 0.002, 644., "tests performed", "", "", "", "", "", "", "", "", "", 
  37.96, 1.326539*^6, 31.033, 42.7, 19.452, 13.491, 29481.252, 0.5, 255.569, 
  4.02, 24.5, 39.3, "", 4.69, 78.74, 0.892}, {"EST", "Europe", "Estonia", 
  "2020-07-01", 1989., 0., 0.857, 69., 0., 0., 1499.391, 0., 0.646, 52.015, 
  0., 0., 0.68, 1., 0.754, 2., 1.508, "", "", "", "", 910., 125920., 94.924, 
  0.686, 709., 0.534, 0.001, 827.3, "tests performed", "", "", "", "", "", 
  "", "", "", "", 35.19, 1.326539*^6, 31.033, 42.7, 19.452, 13.491, 
  29481.252, 0.5, 255.569, 4.02, 24.5, 39.3, "", 4.69, 78.74, 0.892}, 
 {"EST", "Europe", "Estonia", "2020-07-02", 1990., 1., 0.857, 69., 0., 0., 
  1500.144, 0.754, 0.646, 52.015, 0., 0., 0.72, 1., 0.754, 1., 0.754, "", "", 
  "", "", 522., 126442., 95.317, 0.394, 679., 0.512, 0.001, 792.3, 
  "tests performed", "", "", "", "", "", "", "", "", "", 35.19, 1.326539*^6, 
  31.033, 42.7, 19.452, 13.491, 29481.252, 0.5, 255.569, 4.02, 24.5, 39.3, 
  "", 4.69, 78.74, 0.892}, {"EST", "Europe", "Estonia", "2020-07-03", 1991., 
  1., 0.714, 69., 0., 0., 1500.898, 0.754, 0.538, 52.015, 0., 0., 0.77, 1., 
  0.754, 2., 1.508, "", "", "", "", 334., 126776., 95.569, 0.252, 646., 
  0.487, 0.001, 904.8, "tests performed", "", "", "", "", "", "", "", "", "", 
  35.19, 1.326539*^6, 31.033, 42.7, 19.452, 13.491, 29481.252, 0.5, 255.569, 
  4.02, 24.5, 39.3, "", 4.69, 78.74, 0.892}, {"EST", "Europe", "Estonia", 
  "2020-07-04", 1993., 2., 1., 69., 0., 0., 1502.406, 1.508, 0.754, 52.015, 
  0., 0., 0.83, 1., 0.754, 2., 1.508, "", "", "", "", 390., 127166., 95.863, 
  0.294, 636., 0.479, 0.002, 636., "tests performed", "", "", "", "", "", "", 
  "", "", "", 35.19, 1.326539*^6, 31.033, 42.7, 19.452, 13.491, 29481.252, 
  0.5, 255.569, 4.02, 24.5, 39.3, "", 4.69, 78.74, 0.892}, 
 {"EST", "Europe", "Estonia", "2020-07-05", 1993., 0., 0.857, 69., 0., 0., 
  1502.406, 0., 0.646, 52.015, 0., 0., 0.87, 1., 0.754, 2., 1.508, 0.998, 
  0.752, 0.075, 0.057, 387., 127553., 96.155, 0.292, 627., 0.473, 0.001, 
  731.6, "tests performed", "", "", "", "", "", "", "", "", "", 35.19, 
  1.326539*^6, 31.033, 42.7, 19.452, 13.491, 29481.252, 0.5, 255.569, 4.02, 
  24.5, 39.3, "", 4.69, 78.74, 0.892}, {"EST", "Europe", "Estonia", 
  "2020-07-06", 1994., 1., 1., 69., 0., 0., 1503.16, 0.754, 0.754, 52.015, 
  0., 0., 0.92, 1., 0.754, 2., 1.508, "", "", "", "", 801., 128354., 96.759, 
  0.604, 596., 0.449, 0.002, 596., "tests performed", "", "", "", "", "", "", 
  "", "", "", 35.19, 1.326539*^6, 31.033, 42.7, 19.452, 13.491, 29481.252, 
  0.5, 255.569, 4.02, 24.5, 39.3, "", 4.69, 78.74, 0.892}, 
 {"EST", "Europe", "Estonia", "2020-07-07", 1995., 1., 0.857, 69., 0., 0., 
  1503.914, 0.754, 0.646, 52.015, 0., 0., 0.94, 1., 0.754, 2., 1.508, "", "", 
  "", "", 733., 129087., 97.311, 0.553, 582., 0.439, 0.001, 679.1, 
  "tests performed", "", "", "", "", "", "", "", "", "", 35.19, 1.326539*^6, 
  31.033, 42.7, 19.452, 13.491, 29481.252, 0.5, 255.569, 4.02, 24.5, 39.3, 
  "", 4.69, 78.74, 0.892}, {"EST", "Europe", "Estonia", "2020-07-08", 2003., 
  8., 2., 69., 0., 0., 1509.944, 6.031, 1.508, 52.015, 0., 0., 0.97, 1., 
  0.754, 2., 1.508, "", "", "", "", 602., 129689., 97.765, 0.454, 538., 
  0.406, 0.004, 269., "tests performed", "", "", "", "", "", "", "", "", "", 
  35.19, 1.326539*^6, 31.033, 42.7, 19.452, 13.491, 29481.252, 0.5, 255.569, 
  4.02, 24.5, 39.3, "", 4.69, 78.74, 0.892}, {"EST", "Europe", "Estonia", 
  "2020-07-09", 2011., 8., 3., 69., 0., 0., 1515.975, 6.031, 2.262, 52.015, 
  0., 0., 0.99, 2., 1.508, 4., 3.015, "", "", "", "", 567., 130256., 98.192, 
  0.427, 545., 0.411, 0.006, 181.7, "tests performed", "", "", "", "", "", 
  "", "", "", "", 35.19, 1.326539*^6, 31.033, 42.7, 19.452, 13.491, 
  29481.252, 0.5, 255.569, 4.02, 24.5, 39.3, "", 4.69, 78.74, 0.892}, 
 {"EST", "Europe", "Estonia", "2020-07-10", 2013., 2., 3.143, 69., 0., 0., 
  1517.483, 1.508, 2.369, 52.015, 0., 0., 0.92, 2., 1.508, 4., 3.015, "", "", 
  "", "", 418., 130674., 98.507, 0.315, 557., 0.42, 0.006, 177.2, 
  "tests performed", "", "", "", "", "", "", "", "", "", 35.19, 1.326539*^6, 
  31.033, 42.7, 19.452, 13.491, 29481.252, 0.5, 255.569, 4.02, 24.5, 39.3, 
  "", 4.69, 78.74, 0.892}, {"EST", "Europe", "Estonia", "2020-07-11", 2014., 
  1., 3., 69., 0., 0., 1518.237, 0.754, 2.262, 52.015, 0., 0., 0.86, 2., 
  1.508, 4., 3.015, "", "", "", "", 220., 130894., 98.673, 0.166, 533., 
  0.402, 0.006, 177.7, "tests performed", "", "", "", "", "", "", "", "", "", 
  35.19, 1.326539*^6, 31.033, 42.7, 19.452, 13.491, 29481.252, 0.5, 255.569, 
  4.02, 24.5, 39.3, "", 4.69, 78.74, 0.892}, {"EST", "Europe", "Estonia", 
  "2020-07-12", 2014., 0., 3., 69., 0., 0., 1518.237, 0., 2.262, 52.015, 0., 
  0., 0.84, 2., 1.508, 4., 3.015, 1.996, 1.505, 0.15, 0.113, 282., 131176., 
  98.886, 0.213, 518., 0.39, 0.006, 172.7, "tests performed", "", "", "", "", 
  "", "", "", "", "", 35.19, 1.326539*^6, 31.033, 42.7, 19.452, 13.491, 
  29481.252, 0.5, 255.569, 4.02, 24.5, 39.3, "", 4.69, 78.74, 0.892}, 
 {"EST", "Europe", "Estonia", "2020-07-13", 2014., 0., 2.857, 69., 0., 0., 
  1518.237, 0., 2.154, 52.015, 0., 0., 0.84, 2., 1.508, 4., 3.015, "", "", 
  "", "", 538., 131714., 99.291, 0.406, 480., 0.362, 0.006, 168., 
  "tests performed", "", "", "", "", "", "", "", "", "", 35.19, 1.326539*^6, 
  31.033, 42.7, 19.452, 13.491, 29481.252, 0.5, 255.569, 4.02, 24.5, 39.3, 
  "", 4.69, 78.74, 0.892}, {"EST", "Europe", "Estonia", "2020-07-14", 2015., 
  1., 2.857, 69., 0., 0., 1518.99, 0.754, 2.154, 52.015, 0., 0., 0.83, 2., 
  1.508, 4., 3.015, "", "", "", "", 650., 132364., 99.781, 0.49, 468., 0.353, 
  0.006, 163.8, "tests performed", "", "", "", "", "", "", "", "", "", 35.19, 
  1.326539*^6, 31.033, 42.7, 19.452, 13.491, 29481.252, 0.5, 255.569, 4.02, 
  24.5, 39.3, "", 4.69, 78.74, 0.892}, {"EST", "Europe", "Estonia", 
  "2020-07-15", 2016., 1., 1.857, 69., 0., 0., 1519.744, 0.754, 1.4, 52.015, 
  0., 0., 0.85, 2., 1.508, 4., 3.015, "", "", "", "", 534., 132898., 100.184, 
  0.403, 458., 0.345, 0.004, 246.6, "tests performed", "", "", "", "", "", 
  "", "", "", "", 35.19, 1.326539*^6, 31.033, 42.7, 19.452, 13.491, 
  29481.252, 0.5, 255.569, 4.02, 24.5, 39.3, "", 4.69, 78.74, 0.892}, 
 {"EST", "Europe", "Estonia", "2020-07-16", 2016., 0., 0.714, 69., 0., 0., 
  1519.744, 0., 0.538, 52.015, 0., 0., 0.88, 2., 1.508, 4., 3.015, "", "", 
  "", "", 546., 133444., 100.596, 0.412, 455., 0.343, 0.002, 637.3, 
  "tests performed", "", "", "", "", "", "", "", "", "", 35.19, 1.326539*^6, 
  31.033, 42.7, 19.452, 13.491, 29481.252, 0.5, 255.569, 4.02, 24.5, 39.3, 
  "", 4.69, 78.74, 0.892}, {"EST", "Europe", "Estonia", "2020-07-17", 2020., 
  4., 1., 69., 0., 0., 1522.76, 3.015, 0.754, 52.015, 0., 0., 0.96, 2., 
  1.508, 4., 3.015, "", "", "", "", 348., 133792., 100.858, 0.262, 445., 
  0.335, 0.002, 445., "tests performed", "", "", "", "", "", "", "", "", "", 
  35.19, 1.326539*^6, 31.033, 42.7, 19.452, 13.491, 29481.252, 0.5, 255.569, 
  4.02, 24.5, 39.3, "", 4.69, 78.74, 0.892}, {"EST", "Europe", "Estonia", 
  "2020-07-18", 2021., 1., 1., 69., 0., 0., 1523.513, 0.754, 0.754, 52.015, 
  0., 0., 0.98, 2., 1.508, 4., 3.015, "", "", "", "", 192., 133984., 101.003, 
  0.145, 441., 0.332, 0.002, 441., "tests performed", "", "", "", "", "", "", 
  "", "", "", 35.19, 1.326539*^6, 31.033, 42.7, 19.452, 13.491, 29481.252, 
  0.5, 255.569, 4.02, 24.5, 39.3, "", 4.69, 78.74, 0.892}, 
 {"EST", "Europe", "Estonia", "2020-07-19", 2021., 0., 1., 69., 0., 0., 
  1523.513, 0., 0.754, 52.015, 0., 0., 1.03, 2., 1.508, 4., 3.015, 0.998, 
  0.752, 0., 0., 131., 134115., 101.101, 0.099, 420., 0.317, 0.002, 420., 
  "tests performed", "", "", "", "", "", "", "", "", "", 35.19, 1.326539*^6, 
  31.033, 42.7, 19.452, 13.491, 29481.252, 0.5, 255.569, 4.02, 24.5, 39.3, 
  "", 4.69, 78.74, 0.892}, {"EST", "Europe", "Estonia", "2020-07-20", 2021., 
  0., 1., 69., 0., 0., 1523.513, 0., 0.754, 52.015, 0., 0., 1.1, 2., 1.508, 
  4., 3.015, "", "", "", "", 510., 134625., 101.486, 0.384, 416., 0.314, 
  0.002, 416., "tests performed", "", "", "", "", "", "", "", "", "", 35.19, 
  1.326539*^6, 31.033, 42.7, 19.452, 13.491, 29481.252, 0.5, 255.569, 4.02, 
  24.5, 39.3, "", 4.69, 78.74, 0.892}, {"EST", "Europe", "Estonia", 
  "2020-07-21", 2022., 1., 1., 69., 0., 0., 1524.267, 0.754, 0.754, 52.015, 
  0., 0., 1.18, 2., 1.508, 4., 3.015, "", "", "", "", 663., 135288., 101.986, 
  0.5, 418., 0.315, 0.002, 418., "tests performed", "", "", "", "", "", "", 
  "", "", "", 35.19, 1.326539*^6, 31.033, 42.7, 19.452, 13.491, 29481.252, 
  0.5, 255.569, 4.02, 24.5, 39.3, "", 4.69, 78.74, 0.892}, 
 {"EST", "Europe", "Estonia", "2020-07-22", 2025., 3., 1.286, 69., 0., 0., 
  1526.529, 2.262, 0.969, 52.015, 0., 0., 1.28, 2., 1.508, 3., 2.262, "", "", 
  "", "", 522., 135810., 102.379, 0.394, 416., 0.314, 0.003, 323.5, 
  "tests performed", "", "", "", "", "", "", "", "", "", 35.19, 1.326539*^6, 
  31.033, 42.7, 19.452, 13.491, 29481.252, 0.5, 255.569, 4.02, 24.5, 39.3, 
  "", 4.69, 78.74, 0.892}, {"EST", "Europe", "Estonia", "2020-07-23", 2027., 
  2., 1.571, 69., 0., 0., 1528.036, 1.508, 1.185, 52.015, 0., 0., 1.34, 2., 
  1.508, 3., 2.262, "", "", "", "", 453., 136263., 102.721, 0.341, 403., 
  0.304, 0.004, 256.5, "tests performed", "", "", "", "", "", "", "", "", "", 
  35.19, 1.326539*^6, 31.033, 42.7, 19.452, 13.491, 29481.252, 0.5, 255.569, 
  4.02, 24.5, 39.3, "", 4.69, 78.74, 0.892}, {"EST", "Europe", "Estonia", 
  "2020-07-24", 2028., 1., 1.143, 69., 0., 0., 1528.79, 0.754, 0.862, 52.015, 
  0., 0., 1.41, 1., 0.754, 3., 2.262, "", "", "", "", 410., 136673., 103.03, 
  0.309, 412., 0.311, 0.003, 360.5, "tests performed", "", "", "", "", "", 
  "", "", "", "", 35.19, 1.326539*^6, 31.033, 42.7, 19.452, 13.491, 
  29481.252, 0.5, 255.569, 4.02, 24.5, 39.3, "", 4.69, 78.74, 0.892}, 
 {"EST", "Europe", "Estonia", "2020-07-25", 2033., 5., 1.714, 69., 0., 0., 
  1532.56, 3.769, 1.292, 52.015, 0., 0., 1.53, 1., 0.754, 3., 2.262, "", "", 
  "", "", 273., 136946., 103.236, 0.206, 423., 0.319, 0.004, 246.8, 
  "tests performed", "", "", "", "", "", "", "", "", "", 35.19, 1.326539*^6, 
  31.033, 42.7, 19.452, 13.491, 29481.252, 0.5, 255.569, 4.02, 24.5, 39.3, 
  "", 4.69, 78.74, 0.892}, {"EST", "Europe", "Estonia", "2020-07-26", 2034., 
  1., 1.857, 69., 0., 0., 1533.313, 0.754, 1.4, 52.015, 0., 0., 1.58, 1., 
  0.754, 3., 2.262, "", "", 0., 0., 171., 137117., 103.364, 0.129, 429., 
  0.323, 0.004, 231., "tests performed", "", "", "", "", "", "", "", "", "", 
  35.19, 1.326539*^6, 31.033, 42.7, 19.452, 13.491, 29481.252, 0.5, 255.569, 
  4.02, 24.5, 39.3, "", 4.69, 78.74, 0.892}, {"EST", "Europe", "Estonia", 
  "2020-07-27", 2034., 0., 1.857, 69., 0., 0., 1533.313, 0., 1.4, 52.015, 0., 
  0., 1.65, 1., 0.754, 3., 2.262, "", "", "", "", 369., 137486., 103.643, 
  0.278, 409., 0.308, 0.005, 220.2, "tests performed", "", "", "", "", "", 
  "", "", "", "", 35.19, 1.326539*^6, 31.033, 42.7, 19.452, 13.491, 
  29481.252, 0.5, 255.569, 4.02, 24.5, 39.3, "", 4.69, 78.74, 0.892}, 
 {"EST", "Europe", "Estonia", "2020-07-28", 2038., 4., 2.286, 69., 0., 0., 
  1536.329, 3.015, 1.723, 52.015, 0., 0., 1.76, 1., 0.754, 3., 2.262, "", "", 
  "", "", 657., 138143., 104.138, 0.495, 408., 0.308, 0.006, 178.5, 
  "tests performed", "", "", "", "", "", "", "", "", "", 32.41, 1.326539*^6, 
  31.033, 42.7, 19.452, 13.491, 29481.252, 0.5, 255.569, 4.02, 24.5, 39.3, 
  "", 4.69, 78.74, 0.892}, {"EST", "Europe", "Estonia", "2020-07-29", 2042., 
  4., 2.429, 69., 0., 0., 1539.344, 3.015, 1.831, 52.015, 0., 0., 1.84, 1., 
  0.754, 4., 3.015, "", "", "", "", 817., 138960., 104.754, 0.616, 450., 
  0.339, 0.005, 185.3, "tests performed", "", "", "", "", "", "", "", "", "", 
  32.41, 1.326539*^6, 31.033, 42.7, 19.452, 13.491, 29481.252, 0.5, 255.569, 
  4.02, 24.5, 39.3, "", 4.69, 78.74, 0.892}, {"EST", "Europe", "Estonia", 
  "2020-07-30", 2051., 9., 3.429, 69., 0., 0., 1546.129, 6.785, 2.585, 
  52.015, 0., 0., 1.92, 1., 0.754, 4., 3.015, "", "", "", "", 772., 139732., 
  105.336, 0.582, 496., 0.374, 0.007, 144.6, "tests performed", "", "", "", 
  "", "", "", "", "", "", 32.41, 1.326539*^6, 31.033, 42.7, 19.452, 13.491, 
  29481.252, 0.5, 255.569, 4.02, 24.5, 39.3, "", 4.69, 78.74, 0.892}, 
 {"EST", "Europe", "Estonia", "2020-07-31", 2064., 13., 5.143, 69., 0., 0., 
  1555.929, 9.8, 3.877, 52.015, 0., 0., 1.93, 1., 0.754, 4., 3.015, "", "", 
  "", "", 645., 140377., 105.822, 0.486, 529., 0.399, 0.01, 102.9, 
  "tests performed", "", "", "", "", "", "", "", "", "", 32.41, 1.326539*^6, 
  31.033, 42.7, 19.452, 13.491, 29481.252, 0.5, 255.569, 4.02, 24.5, 39.3, 
  "", 4.69, 78.74, 0.892}, {"EST", "Europe", "Estonia", "2020-08-01", 2072., 
  8., 5.571, 69., 0., 0., 1561.959, 6.031, 4.2, 52.015, 0., 0., 1.86, 1., 
  0.754, 5., 3.769, "", "", "", "", 422., 140799., 106.14, 0.318, 550., 
  0.415, 0.01, 98.7, "tests performed", "", "", "", "", "", "", "", "", "", 
  32.41, 1.326539*^6, 31.033, 42.7, 19.452, 13.491, 29481.252, 0.5, 255.569, 
  4.02, 24.5, 39.3, "", 4.69, 78.74, 0.892}, {"EST", "Europe", "Estonia", 
  "2020-08-02", 2079., 7., 6.429, 63., -6., -0.857, 1567.236, 5.277, 4.846, 
  47.492, -4.523, -0.646, 1.8, 1., 0.754, 5., 3.769, "", "", 0.15, 0.113, 
  323., 141122., 106.384, 0.243, 572., 0.431, 0.011, 89., "tests performed", 
  "", "", "", "", "", "", "", "", "", 32.41, 1.326539*^6, 31.033, 42.7, 
  19.452, 13.491, 29481.252, 0.5, 255.569, 4.02, 24.5, 39.3, "", 4.69, 78.74, 
  0.892}, {"EST", "Europe", "Estonia", "2020-08-03", 2080., 1., 6.571, 63., 
  0., -0.857, 1567.99, 0.754, 4.954, 47.492, 0., -0.646, 1.75, 2., 1.508, 8., 
  6.031, "", "", "", "", 808., 141930., 106.993, 0.609, 635., 0.479, 0.01, 
  96.6, "tests performed", "", "", "", "", "", "", "", "", "", 32.41, 
  1.326539*^6, 31.033, 42.7, 19.452, 13.491, 29481.252, 0.5, 255.569, 4.02, 
  24.5, 39.3, "", 4.69, 78.74, 0.892}, {"EST", "Europe", "Estonia", 
  "2020-08-04", 2091., 11., 7.571, 63., 0., -0.857, 1576.282, 8.292, 5.708, 
  47.492, 0., -0.646, 1.72, 2., 1.508, 9., 6.785, "", "", "", "", 1146., 
  143076., 107.857, 0.864, 705., 0.531, 0.011, 93.1, "tests performed", "", 
  "", "", "", "", "", "", "", "", 32.41, 1.326539*^6, 31.033, 42.7, 19.452, 
  13.491, 29481.252, 0.5, 255.569, 4.02, 24.5, 39.3, "", 4.69, 78.74, 0.892}, 
 {"EST", "Europe", "Estonia", "2020-08-05", 2113., 22., 10.143, 63., 0., 
  -0.857, 1592.867, 16.585, 7.646, 47.492, 0., -0.646, 1.68, 1., 0.754, 9., 
  6.785, "", "", "", "", 1123., 144199., 108.703, 0.847, 748., 0.564, 0.014, 
  73.7, "tests performed", "", "", "", "", "", "", "", "", "", 32.41, 
  1.326539*^6, 31.033, 42.7, 19.452, 13.491, 29481.252, 0.5, 255.569, 4.02, 
  24.5, 39.3, "", 4.69, 78.74, 0.892}, {"EST", "Europe", "Estonia", 
  "2020-08-06", 2124., 11., 10.429, 63., 0., -0.857, 1601.159, 8.292, 7.861, 
  47.492, 0., -0.646, 1.56, 1., 0.754, 9., 6.785, "", "", "", "", 1177., 
  145376., 109.59, 0.887, 806., 0.608, 0.013, 77.3, "tests performed", "", 
  "", "", "", "", "", "", "", "", 32.41, 1.326539*^6, 31.033, 42.7, 19.452, 
  13.491, 29481.252, 0.5, 255.569, 4.02, 24.5, 39.3, "", 4.69, 78.74, 0.892}, 
 {"EST", "Europe", "Estonia", "2020-08-07", 2133., 9., 9.857, 63., 0., 
  -0.857, 1607.944, 6.785, 7.431, 47.492, 0., -0.646, 1.45, 1., 0.754, 8., 
  6.031, "", "", "", "", 1669., 147045., 110.849, 1.258, 953., 0.718, 0.01, 
  96.7, "tests performed", "", "", "", "", "", "", "", "", "", 32.41, 
  1.326539*^6, 31.033, 42.7, 19.452, 13.491, 29481.252, 0.5, 255.569, 4.02, 
  24.5, 39.3, "", 4.69, 78.74, 0.892}, {"EST", "Europe", "Estonia", 
  "2020-08-08", 2147., 14., 10.714, 63., 0., -0.857, 1618.497, 10.554, 8.077, 
  47.492, 0., -0.646, 1.37, 2., 1.508, 8., 6.031, "", "", "", "", 452., 
  147497., 111.189, 0.341, 957., 0.721, 0.011, 89.3, "tests performed", "", 
  "", "", "", "", "", "", "", "", 32.41, 1.326539*^6, 31.033, 42.7, 19.452, 
  13.491, 29481.252, 0.5, 255.569, 4.02, 24.5, 39.3, "", 4.69, 78.74, 0.892}, 
 {"EST", "Europe", "Estonia", "2020-08-09", 2152., 5., 10.429, 63., 0., 0., 
  1622.267, 3.769, 7.861, 47.492, 0., 0., 1.3, 2., 1.508, 8., 6.031, 0.998, 
  0.752, 0.451, 0.34, 1318., 148815., 112.183, 0.994, 1099., 0.828, 0.009, 
  105.4, "tests performed", "", "", "", "", "", "", "", "", "", 32.41, 
  1.326539*^6, 31.033, 42.7, 19.452, 13.491, 29481.252, 0.5, 255.569, 4.02, 
  24.5, 39.3, "", 4.69, 78.74, 0.892}, {"EST", "Europe", "Estonia", 
  "2020-08-10", 2158., 6., 11.143, 63., 0., 0., 1626.79, 4.523, 8.4, 47.492, 
  0., 0., 1.24, 2., 1.508, 9., 6.785, "", "", "", "", 1789., 150604., 
  113.532, 1.349, 1239., 0.934, 0.009, 111.2, "tests performed", "", "", "", 
  "", "", "", "", "", "", 32.41, 1.326539*^6, 31.033, 42.7, 19.452, 13.491, 
  29481.252, 0.5, 255.569, 4.02, 24.5, 39.3, "", 4.69, 78.74, 0.892}, 
 {"EST", "Europe", "Estonia", "2020-08-11", 2167., 9., 10.857, 63., 0., 0., 
  1633.574, 6.785, 8.185, 47.492, 0., 0., 1.16, 2., 1.508, 9., 6.785, "", "", 
  "", "", 1694., 152298., 114.809, 1.277, 1317., 0.993, 0.008, 121.3, 
  "tests performed", "", "", "", "", "", "", "", "", "", 32.41, 1.326539*^6, 
  31.033, 42.7, 19.452, 13.491, 29481.252, 0.5, 255.569, 4.02, 24.5, 39.3, 
  "", 4.69, 78.74, 0.892}, {"EST", "Europe", "Estonia", "2020-08-12", 2174., 
  7., 8.714, 63., 0., 0., 1638.851, 5.277, 6.569, 47.492, 0., 0., 1.09, 2., 
  1.508, 8., 6.031, "", "", "", "", 1402., 153700., 115.865, 1.057, 1357., 
  1.023, 0.006, 155.7, "tests performed", "", "", "", "", "", "", "", "", "", 
  32.41, 1.326539*^6, 31.033, 42.7, 19.452, 13.491, 29481.252, 0.5, 255.569, 
  4.02, 24.5, 39.3, "", 4.69, 78.74, 0.892}, {"EST", "Europe", "Estonia", 
  "2020-08-13", 2174., 0., 7.143, 63., 0., 0., 1638.851, 0., 5.385, 47.492, 
  0., 0., 1.05, 1., 0.754, 8., 6.031, "", "", "", "", 1687., 155387., 
  117.137, 1.272, 1430., 1.078, 0.005, 200.2, "tests performed", "", "", "", 
  "", "", "", "", "", "", 32.41, 1.326539*^6, 31.033, 42.7, 19.452, 13.491, 
  29481.252, 0.5, 255.569, 4.02, 24.5, 39.3, "", 4.69, 78.74, 0.892}, 
 {"EST", "Europe", "Estonia", "2020-08-14", 2177., 3., 6.286, 63., 0., 0., 
  1641.113, 2.262, 4.738, 47.492, 0., 0., 1.06, 1., 0.754, 8., 6.031, "", "", 
  "", "", 1468., 156855., 118.244, 1.107, 1401., 1.056, 0.004, 222.9, 
  "tests performed", "", "", "", "", "", "", "", "", "", 32.41, 1.326539*^6, 
  31.033, 42.7, 19.452, 13.491, 29481.252, 0.5, 255.569, 4.02, 24.5, 39.3, 
  "", 4.69, 78.74, 0.892}, {"EST", "Europe", "Estonia", "2020-08-15", 2184., 
  7., 5.286, 63., 0., 0., 1646.39, 5.277, 3.985, 47.492, 0., 0., 1.1, 1., 
  0.754, 7., 5.277, "", "", "", "", 1234., 158089., 119.174, 0.93, 1513., 
  1.141, 0.003, 286.2, "tests performed", "", "", "", "", "", "", "", "", "", 
  32.41, 1.326539*^6, 31.033, 42.7, 19.452, 13.491, 29481.252, 0.5, 255.569, 
  4.02, 24.5, 39.3, "", 4.69, 78.74, 0.892}, {"EST", "Europe", "Estonia", 
  "2020-08-16", 2190., 6., 5.429, 63., 0., 0., 1650.913, 4.523, 4.092, 
  47.492, 0., 0., 1.16, 1., 0.754, 6., 4.523, "", "", 0.15, 0.113, 401., 
  158490., 119.476, 0.302, 1382., 1.042, 0.004, 254.6, "tests performed", "", 
  "", "", "", "", "", "", "", "", 32.41, 1.326539*^6, 31.033, 42.7, 19.452, 
  13.491, 29481.252, 0.5, 255.569, 4.02, 24.5, 39.3, "", 4.69, 78.74, 0.892}, 
 {"EST", "Europe", "Estonia", "2020-08-17", 2192., 2., 4.857, 63., 0., 0., 
  1652.42, 1.508, 3.662, 47.492, 0., 0., 1.22, 1., 0.754, 7., 5.277, "", "", 
  "", "", 1570., 160060., 120.66, 1.184, 1351., 1.018, 0.004, 278.2, 
  "tests performed", "", "", "", "", "", "", "", "", "", 32.41, 1.326539*^6, 
  31.033, 42.7, 19.452, 13.491, 29481.252, 0.5, 255.569, 4.02, 24.5, 39.3, 
  "", 4.69, 78.74, 0.892}, {"EST", "Europe", "Estonia", "2020-08-18", 2200., 
  8., 4.714, 63., 0., 0., 1658.451, 6.031, 3.554, 47.492, 0., 0., 1.27, 1., 
  0.754, 7., 5.277, "", "", "", "", 1350., 161410., 121.678, 1.018, 1302., 
  0.982, 0.004, 276.2, "tests performed", "", "", "", "", "", "", "", "", "", 
  32.41, 1.326539*^6, 31.033, 42.7, 19.452, 13.491, 29481.252, 0.5, 255.569, 
  4.02, 24.5, 39.3, "", 4.69, 78.74, 0.892}, {"EST", "Europe", "Estonia", 
  "2020-08-19", 2207., 7., 4.714, 63., 0., 0., 1663.728, 5.277, 3.554, 
  47.492, 0., 0., 1.32, 1., 0.754, 10., 7.538, "", "", "", "", 1094., 
  162504., 122.502, 0.825, 1258., 0.948, 0.004, 266.9, "tests performed", "", 
  "", "", "", "", "", "", "", "", 32.41, 1.326539*^6, 31.033, 42.7, 19.452, 
  13.491, 29481.252, 0.5, 255.569, 4.02, 24.5, 39.3, "", 4.69, 78.74, 0.892}, 
 {"EST", "Europe", "Estonia", "2020-08-20", 2227., 20., 7.571, 63., 0., 0., 
  1678.805, 15.077, 5.708, 47.492, 0., 0., 1.4, 0., 0., 10., 7.538, "", "", 
  "", "", 1053., 163557., 123.296, 0.794, 1167., 0.88, 0.006, 154.1, 
  "tests performed", "", "", "", "", "", "", "", "", "", 32.41, 1.326539*^6, 
  31.033, 42.7, 19.452, 13.491, 29481.252, 0.5, 255.569, 4.02, 24.5, 39.3, 
  "", 4.69, 78.74, 0.892}, {"EST", "Europe", "Estonia", "2020-08-21", 2244., 
  17., 9.571, 63., 0., 0., 1691.62, 12.815, 7.215, 47.492, 0., 0., 1.41, 0., 
  0., 11., 8.292, "", "", "", "", 1392., 164949., 124.345, 1.049, 1156., 
  0.871, 0.008, 120.8, "tests performed", "", "", "", "", "", "", "", "", "", 
  32.41, 1.326539*^6, 31.033, 42.7, 19.452, 13.491, 29481.252, 0.5, 255.569, 
  4.02, 24.5, 39.3, "", 4.69, 78.74, 0.892}, {"EST", "Europe", "Estonia", 
  "2020-08-22", 2265., 21., 11.571, 63., 0., 0., 1707.451, 15.831, 8.723, 
  47.492, 0., 0., 1.4, 0., 0., 9., 6.785, "", "", "", "", 562., 165511., 
  124.769, 0.424, 1060., 0.799, 0.011, 91.6, "tests performed", "", "", "", 
  "", "", "", "", "", "", 32.41, 1.326539*^6, 31.033, 42.7, 19.452, 13.491, 
  29481.252, 0.5, 255.569, 4.02, 24.5, 39.3, "", 4.69, 78.74, 0.892}, 
 {"EST", "Europe", "Estonia", "2020-08-23", 2272., 7., 11.714, 63., 0., 0., 
  1712.728, 5.277, 8.831, 47.492, 0., 0., 1.38, 0., 0., 12., 9.046, "", "", 
  0.601, 0.453, 424., 165935., 125.089, 0.32, 1064., 0.802, 0.011, 90.8, 
  "tests performed", "", "", "", "", "", "", "", "", "", 32.41, 1.326539*^6, 
  31.033, 42.7, 19.452, 13.491, 29481.252, 0.5, 255.569, 4.02, 24.5, 39.3, 
  "", 4.69, 78.74, 0.892}, {"EST", "Europe", "Estonia", "2020-08-24", 2275., 
  3., 11.857, 64., 1., 0.143, 1714.989, 2.262, 8.938, 48.246, 0.754, 0.108, 
  1.36, 0., 0., 11., 8.292, "", "", "", "", 1545., 167480., 126.253, 1.165, 
  1060., 0.799, 0.011, 89.4, "tests performed", "", "", "", "", "", "", "", 
  "", "", 32.41, 1.326539*^6, 31.033, 42.7, 19.452, 13.491, 29481.252, 0.5, 
  255.569, 4.02, 24.5, 39.3, "", 4.69, 78.74, 0.892}, 
 {"EST", "Europe", "Estonia", "2020-08-25", 2294., 19., 13.429, 64., 0., 
  0.143, 1729.312, 14.323, 10.123, 48.246, 0., 0.108, 1.36, 0., 0., 10., 
  7.538, "", "", "", "", 1701., 169181., 127.536, 1.282, 1110., 0.837, 0.012, 
  82.7, "tests performed", "", "", "", "", "", "", "", "", "", 32.41, 
  1.326539*^6, 31.033, 42.7, 19.452, 13.491, 29481.252, 0.5, 255.569, 4.02, 
  24.5, 39.3, "", 4.69, 78.74, 0.892}, {"EST", "Europe", "Estonia", 
  "2020-08-26", 2311., 17., 14.857, 64., 0., 0.143, 1742.127, 12.815, 11.2, 
  48.246, 0., 0.108, 1.33, 0., 0., 10., 7.538, "", "", "", "", 1643., 
  170824., 128.774, 1.239, 1189., 0.896, 0.012, 80., "tests performed", "", 
  "", "", "", "", "", "", "", "", 32.41, 1.326539*^6, 31.033, 42.7, 19.452, 
  13.491, 29481.252, 0.5, 255.569, 4.02, 24.5, 39.3, "", 4.69, 78.74, 0.892}, 
 {"EST", "Europe", "Estonia", "2020-08-27", 2325., 14., 14., 64., 0., 0.143, 
  1752.681, 10.554, 10.554, 48.246, 0., 0.108, 1.31, 0., 0., 12., 9.046, "", 
  "", "", "", 1584., 172408., 129.968, 1.194, 1264., 0.953, 0.011, 90.3, 
  "tests performed", "", "", "", "", "", "", "", "", "", 32.41, 1.326539*^6, 
  31.033, 42.7, 19.452, 13.491, 29481.252, 0.5, 255.569, 4.02, 24.5, 39.3, 
  "", 4.69, 78.74, 0.892}, {"EST", "Europe", "Estonia", "2020-08-28", 2343., 
  18., 14.143, 64., 0., 0.143, 1766.25, 13.569, 10.661, 48.246, 0., 0.108, 
  1.3, 0., 0., 9., 6.785, "", "", "", "", 1436., 173844., 131.051, 1.083, 
  1271., 0.958, 0.011, 89.9, "tests performed", "", "", "", "", "", "", "", 
  "", "", 32.41, 1.326539*^6, 31.033, 42.7, 19.452, 13.491, 29481.252, 0.5, 
  255.569, 4.02, 24.5, 39.3, "", 4.69, 78.74, 0.892}, 
 {"EST", "Europe", "Estonia", "2020-08-29", 2363., 20., 14., 64., 0., 0.143, 
  1781.327, 15.077, 10.554, 48.246, 0., 0.108, 1.29, 0., 0., 9., 6.785, "", 
  "", "", "", 814., 174658., 131.664, 0.614, 1307., 0.985, 0.011, 93.4, 
  "tests performed", "", "", "", "", "", "", "", "", "", 32.41, 1.326539*^6, 
  31.033, 42.7, 19.452, 13.491, 29481.252, 0.5, 255.569, 4.02, 24.5, 39.3, 
  "", 4.69, 78.74, 0.892}, {"EST", "Europe", "Estonia", "2020-08-30", 2373., 
  10., 14.429, 64., 0., 0.143, 1788.866, 7.538, 10.877, 48.246, 0., 0.108, 
  1.29, 0., 0., 9., 6.785, "", "", 0.526, 0.396, 287., 174945., 131.881, 
  0.216, 1287., 0.97, 0.011, 89.2, "tests performed", "", "", "", "", "", "", 
  "", "", "", 32.41, 1.326539*^6, 31.033, 42.7, 19.452, 13.491, 29481.252, 
  0.5, 255.569, 4.02, 24.5, 39.3, "", 4.69, 78.74, 0.892}, 
 {"EST", "Europe", "Estonia", "2020-08-31", 2375., 2., 14.286, 64., 0., 0., 
  1790.373, 1.508, 10.769, 48.246, 0., 0., 1.29, 0., 0., 9., 6.785, "", "", 
  "", "", 2766., 177711., 133.966, 2.085, 1462., 1.102, 0.01, 102.3, 
  "tests performed", "", "", "", "", "", "", "", "", "", 32.41, 1.326539*^6, 
  31.033, 42.7, 19.452, 13.491, 29481.252, 0.5, 255.569, 4.02, 24.5, 39.3, 
  "", 4.69, 78.74, 0.892}, {"EST", "Europe", "Estonia", "2020-09-01", 2395., 
  20., 14.429, 64., 0., 0., 1805.45, 15.077, 10.877, 48.246, 0., 0., 1.31, 
  0., 0., 8., 6.031, "", "", "", "", 1953., 179664., 135.438, 1.472, 1498., 
  1.129, 0.01, 103.8, "tests performed", "", "", "", "", "", "", "", "", "", 
  32.41, 1.326539*^6, 31.033, 42.7, 19.452, 13.491, 29481.252, 0.5, 255.569, 
  4.02, 24.5, 39.3, "", 4.69, 78.74, 0.892}, {"EST", "Europe", "Estonia", 
  "2020-09-02", 2415., 20., 14.857, 64., 0., 0., 1820.527, 15.077, 11.2, 
  48.246, 0., 0., 1.32, 0., 0., 10., 7.538, "", "", "", "", 2676., 182340., 
  137.455, 2.017, 1645., 1.24, 0.009, 110.7, "tests performed", "", "", "", 
  "", "", "", "", "", "", 32.41, 1.326539*^6, 31.033, 42.7, 19.452, 13.491, 
  29481.252, 0.5, 255.569, 4.02, 24.5, 39.3, "", 4.69, 78.74, 0.892}, 
 {"EST", "Europe", "Estonia", "2020-09-03", 2441., 26., 16.571, 64., 0., 0., 
  1840.127, 19.6, 12.492, 48.246, 0., 0., 1.33, 0., 0., 9., 6.785, "", "", 
  "", "", 2591., 184931., 139.409, 1.953, 1789., 1.349, 0.009, 108., 
  "tests performed", "", "", "", "", "", "", "", "", "", 32.41, 1.326539*^6, 
  31.033, 42.7, 19.452, 13.491, 29481.252, 0.5, 255.569, 4.02, 24.5, 39.3, 
  "", 4.69, 78.74, 0.892}, {"EST", "Europe", "Estonia", "2020-09-04", 2456., 
  15., 16.143, 64., 0., 0., 1851.434, 11.308, 12.169, 48.246, 0., 0., 1.33, 
  0., 0., 7., 5.277, "", "", "", "", 2820., 187751., 141.534, 2.126, 1987., 
  1.498, 0.008, 123.1, "tests performed", "", "", "", "", "", "", "", "", "", 
  32.41, 1.326539*^6, 31.033, 42.7, 19.452, 13.491, 29481.252, 0.5, 255.569, 
  4.02, 24.5, 39.3, "", 4.69, 78.74, 0.892}, {"EST", "Europe", "Estonia", 
  "2020-09-05", 2491., 35., 18.286, 64., 0., 0., 1877.819, 26.384, 13.785, 
  48.246, 0., 0., 1.35, 0., 0., 7., 5.277, "", "", "", "", 1343., 189094., 
  142.547, 1.012, 2062., 1.554, 0.009, 112.8, "tests performed", "", "", "", 
  "", "", "", "", "", "", 32.41, 1.326539*^6, 31.033, 42.7, 19.452, 13.491, 
  29481.252, 0.5, 255.569, 4.02, 24.5, 39.3, "", 4.69, 78.74, 0.892}, 
 {"EST", "Europe", "Estonia", "2020-09-06", 2516., 25., 20.429, 64., 0., 0., 
  1896.665, 18.846, 15.4, 48.246, 0., 0., 1.34, 0., 0., 7., 5.277, "", "", 
  0.376, 0.283, 912., 190006., 143.234, 0.688, 2152., 1.622, 0.009, 105.3, 
  "tests performed", "", "", "", "", "", "", "", "", "", 32.41, 1.326539*^6, 
  31.033, 42.7, 19.452, 13.491, 29481.252, 0.5, 255.569, 4.02, 24.5, 39.3, 
  "", 4.69, 78.74, 0.892}, {"EST", "Europe", "Estonia", "2020-09-07", 2532., 
  16., 22.429, 64., 0., 0., 1908.726, 12.061, 16.908, 48.246, 0., 0., 1.32, 
  0., 0., 7., 5.277, "", "", "", "", 2244., 192250., 144.926, 1.692, 2077., 
  1.566, 0.011, 92.6, "tests performed", "", "", "", "", "", "", "", "", "", 
  32.41, 1.326539*^6, 31.033, 42.7, 19.452, 13.491, 29481.252, 0.5, 255.569, 
  4.02, 24.5, 39.3, "", 4.69, 78.74, 0.892}, {"EST", "Europe", "Estonia", 
  "2020-09-08", 2564., 32., 24.143, 64., 0., 0., 1932.849, 24.123, 18.2, 
  48.246, 0., 0., 1.29, 1., 0.754, 7., 5.277, "", "", "", "", 2476., 194726., 
  146.793, 1.867, 2152., 1.622, 0.011, 89.1, "tests performed", "", "", "", 
  "", "", "", "", "", "", 32.41, 1.326539*^6, 31.033, 42.7, 19.452, 13.491, 
  29481.252, 0.5, 255.569, 4.02, 24.5, 39.3, "", 4.69, 78.74, 0.892}, 
 {"EST", "Europe", "Estonia", "2020-09-09", 2585., 21., 24.286, 64., 0., 0., 
  1948.68, 15.831, 18.308, 48.246, 0., 0., 1.25, 2., 1.508, 9., 6.785, "", 
  "", "", "", 2380., 197106., 148.587, 1.794, 2109., 1.59, 0.012, 86.8, 
  "tests performed", "", "", "", "", "", "", "", "", "", 32.41, 1.326539*^6, 
  31.033, 42.7, 19.452, 13.491, 29481.252, 0.5, 255.569, 4.02, 24.5, 39.3, 
  "", 4.69, 78.74, 0.892}, {"EST", "Europe", "Estonia", "2020-09-10", 2600., 
  15., 22.714, 64., 0., 0., 1959.988, 11.308, 17.123, 48.246, 0., 0., 1.22, 
  2., 1.508, 13., 9.8, "", "", "", "", 2442., 199548., 150.428, 1.841, 2088., 
  1.574, 0.011, 91.9, "tests performed", "", "", "", "", "", "", "", "", "", 
  32.41, 1.326539*^6, 31.033, 42.7, 19.452, 13.491, 29481.252, 0.5, 255.569, 
  4.02, 24.5, 39.3, "", 4.69, 78.74, 0.892}, {"EST", "Europe", "Estonia", 
  "2020-09-11", 2632., 32., 25.143, 64., 0., 0., 1984.111, 24.123, 18.954, 
  48.246, 0., 0., 1.23, 2., 1.508, 14., 10.554, "", "", "", "", 3008., 
  202556., 152.695, 2.268, 2115., 1.594, 0.012, 84.1, "tests performed", "", 
  "", "", "", "", "", "", "", "", 32.41, 1.326539*^6, 31.033, 42.7, 19.452, 
  13.491, 29481.252, 0.5, 255.569, 4.02, 24.5, 39.3, "", 4.69, 78.74, 0.892}, 
 {"EST", "Europe", "Estonia", "2020-09-12", 2655., 23., 23.429, 64., 0., 0., 
  2001.449, 17.338, 17.661, 48.246, 0., 0., 1.23, 2., 1.508, 14., 10.554, "", 
  "", "", "", 2136., 204692., 154.305, 1.61, 2228., 1.68, 0.011, 95.1, 
  "tests performed", "", "", "", "", "", "", "", "", "", 32.41, 1.326539*^6, 
  31.033, 42.7, 19.452, 13.491, 29481.252, 0.5, 255.569, 4.02, 24.5, 39.3, 
  "", 4.69, 78.74, 0.892}, {"EST", "Europe", "Estonia", "2020-09-13", 2676., 
  21., 22.857, 64., 0., 0., 2017.28, 15.831, 17.231, 48.246, 0., 0., 1.25, 
  2., 1.508, 16., 12.061, 0.998, 0.752, 0.826, 0.623, 1827., 206519., 
  155.683, 1.377, 2359., 1.778, 0.01, 103.2, "tests performed", "", "", "", 
  "", "", "", "", "", "", 32.41, 1.326539*^6, 31.033, 42.7, 19.452, 13.491, 
  29481.252, 0.5, 255.569, 4.02, 24.5, 39.3, "", 4.69, 78.74, 0.892}, 
 {"EST", "Europe", "Estonia", "2020-09-14", 2698., 22., 23.714, 64., 0., 0., 
  2033.864, 16.585, 17.877, 48.246, 0., 0., 1.27, 1., 0.754, 19., 14.323, "", 
  "", "", "", 3085., 209604., 158.008, 2.326, 2479., 1.869, 0.01, 104.5, 
  "tests performed", "", "", "", "", "", "", "", "", "", 35.19, 1.326539*^6, 
  31.033, 42.7, 19.452, 13.491, 29481.252, 0.5, 255.569, 4.02, 24.5, 39.3, 
  "", 4.69, 78.74, 0.892}, {"EST", "Europe", "Estonia", "2020-09-15", 2722., 
  24., 22.571, 64., 0., 0., 2051.956, 18.092, 17.015, 48.246, 0., 0., 1.27, 
  2., 1.508, 19., 14.323, "", "", "", "", 3129., 212733., 160.367, 2.359, 
  2572., 1.939, 0.009, 114., "tests performed", "", "", "", "", "", "", "", 
  "", "", 35.19, 1.326539*^6, 31.033, 42.7, 19.452, 13.491, 29481.252, 0.5, 
  255.569, 4.02, 24.5, 39.3, "", 4.69, 78.74, 0.892}, 
 {"EST", "Europe", "Estonia", "2020-09-16", 2756., 34., 24.429, 64., 0., 0., 
  2077.587, 25.631, 18.415, 48.246, 0., 0., 1.27, 4., 3.015, 19., 14.323, "", 
  "", "", "", 3610., 216343., 163.088, 2.721, 2748., 2.072, 0.009, 112.5, 
  "tests performed", "", "", "", "", "", "", "", "", "", 35.19, 1.326539*^6, 
  31.033, 42.7, 19.452, 13.491, 29481.252, 0.5, 255.569, 4.02, 24.5, 39.3, 
  "", 4.69, 78.74, 0.892}, {"EST", "Europe", "Estonia", "2020-09-17", 2778., 
  22., 25.429, 64., 0., 0., 2094.171, 16.585, 19.169, 48.246, 0., 0., 1.28, 
  4., 3.015, 22., 16.585, "", "", "", "", 2715., 219058., 165.135, 2.047, 
  2787., 2.101, 0.009, 109.6, "tests performed", "", "", "", "", "", "", "", 
  "", "", 35.19, 1.326539*^6, 31.033, 42.7, 19.452, 13.491, 29481.252, 0.5, 
  255.569, 4.02, 24.5, 39.3, "", 4.69, 78.74, 0.892}, 
 {"EST", "Europe", "Estonia", "2020-09-18", 2814., 36., 26., 64., 0., 0., 
  2121.31, 27.138, 19.6, 48.246, 0., 0., 1.32, 4., 3.015, 20., 15.077, "", 
  "", "", "", 4010., 223068., 168.158, 3.023, 2930., 2.209, 0.009, 112.7, 
  "tests performed", "", "", "", "", "", "", "", "", "", 35.19, 1.326539*^6, 
  31.033, 42.7, 19.452, 13.491, 29481.252, 0.5, 255.569, 4.02, 24.5, 39.3, 
  "", 4.69, 78.74, 0.892}, {"EST", "Europe", "Estonia", "2020-09-19", 2875., 
  61., 31.429, 64., 0., 0., 2167.294, 45.984, 23.692, 48.246, 0., 0., 1.34, 
  5., 3.769, 22., 16.585, "", "", "", "", 2344., 225412., 169.925, 1.767, 
  2960., 2.231, 0.011, 94.2, "tests performed", "", "", "", "", "", "", "", 
  "", "", 35.19, 1.326539*^6, 31.033, 42.7, 19.452, 13.491, 29481.252, 0.5, 
  255.569, 4.02, 24.5, 39.3, "", 4.69, 78.74, 0.892}, 
 {"EST", "Europe", "Estonia", "2020-09-20", 2924., 49., 35.429, 64., 0., 0., 
  2204.232, 36.938, 26.708, 48.246, 0., 0., 1.34, 5., 3.769, 22., 16.585, 
  2.994, 2.257, 1.427, 1.076, 1989., 227401., 171.424, 1.499, 2983., 2.249, 
  0.012, 84.2, "tests performed", "", "", "", "", "", "", "", "", "", 35.19, 
  1.326539*^6, 31.033, 42.7, 19.452, 13.491, 29481.252, 0.5, 255.569, 4.02, 
  24.5, 39.3, "", 4.69, 78.74, 0.892}, {"EST", "Europe", "Estonia", 
  "2020-09-21", 2941., 17., 34.714, 64., 0., 0., 2217.048, 12.815, 26.169, 
  48.246, 0., 0., 1.31, 5., 3.769, 32., 24.123, "", "", "", "", 3792., 
  231193., 174.283, 2.859, 3084., 2.325, 0.011, 88.8, "tests performed", "", 
  "", "", "", "", "", "", "", "", 35.19, 1.326539*^6, 31.033, 42.7, 19.452, 
  13.491, 29481.252, 0.5, 255.569, 4.02, 24.5, 39.3, "", 4.69, 78.74, 0.892}, 
 {"EST", "Europe", "Estonia", "2020-09-22", 2976., 35., 36.286, 64., 0., 0., 
  2243.432, 26.384, 27.354, 48.246, 0., 0., 1.3, 3., 2.262, 29., 21.861, "", 
  "", "", "", 3105., 234298., 176.624, 2.341, 3081., 2.323, 0.012, 84.9, 
  "tests performed", "", "", "", "", "", "", "", "", "", 35.19, 1.326539*^6, 
  31.033, 42.7, 19.452, 13.491, 29481.252, 0.5, 255.569, 4.02, 24.5, 39.3, 
  "", 4.69, 78.74, 0.892}, {"EST", "Europe", "Estonia", "2020-09-23", 3033., 
  57., 39.571, 64., 0., 0., 2286.401, 42.969, 29.831, 48.246, 0., 0., 1.28, 
  3., 2.262, 32., 24.123, "", "", "", "", 4063., 238361., 179.686, 3.063, 
  3145., 2.371, 0.013, 79.5, "tests performed", "", "", "", "", "", "", "", 
  "", "", 35.19, 1.326539*^6, 31.033, 42.7, 19.452, 13.491, 29481.252, 0.5, 
  255.569, 4.02, 24.5, 39.3, "", 4.69, 78.74, 0.892}, 
 {"EST", "Europe", "Estonia", "2020-09-24", 3076., 43., 42.571, 64., 0., 0., 
  2318.816, 32.415, 32.092, 48.246, 0., 0., 1.26, 2., 1.508, 30., 22.615, "", 
  "", "", "", 3370., 241731., 182.227, 2.54, 3239., 2.442, 0.013, 76.1, 
  "tests performed", "", "", "", "", "", "", "", "", "", 35.19, 1.326539*^6, 
  31.033, 42.7, 19.452, 13.491, 29481.252, 0.5, 255.569, 4.02, 24.5, 39.3, 
  "", 4.69, 78.74, 0.892}, {"EST", "Europe", "Estonia", "2020-09-25", 3118., 
  42., 43.429, 64., 0., 0., 2350.477, 31.661, 32.738, 48.246, 0., 0., 1.25, 
  1., 0.754, 30., 22.615, "", "", "", "", 3487., 245218., 184.855, 2.629, 
  3164., 2.385, 0.014, 72.9, "tests performed", "", "", "", "", "", "", "", 
  "", "", 35.19, 1.326539*^6, 31.033, 42.7, 19.452, 13.491, 29481.252, 0.5, 
  255.569, 4.02, 24.5, 39.3, "", 4.69, 78.74, 0.892}, 
 {"EST", "Europe", "Estonia", "2020-09-26", 3165., 47., 41.429, 64., 0., 0., 
  2385.908, 35.431, 31.231, 48.246, 0., 0., 1.24, 1., 0.754, 30., 22.615, "", 
  "", "", "", 3139., 248357., 187.222, 2.366, 3278., 2.471, 0.013, 79.1, 
  "tests performed", "", "", "", "", "", "", "", "", "", 35.19, 1.326539*^6, 
  31.033, 42.7, 19.452, 13.491, 29481.252, 0.5, 255.569, 4.02, 24.5, 39.3, 
  "", 4.69, 78.74, 0.892}, {"EST", "Europe", "Estonia", "2020-09-27", 3200., 
  35., 39.429, 64., 0., 0., 2412.292, 26.384, 29.723, 48.246, 0., 0., 1.25, 
  1., 0.754, 32., 24.123, 2.994, 2.257, 2.479, 1.868, 3873., 252230., 
  190.141, 2.92, 3547., 2.674, 0.011, 90., "tests performed", "", "", "", "", 
  "", "", "", "", "", 35.19, 1.326539*^6, 31.033, 42.7, 19.452, 13.491, 
  29481.252, 0.5, 255.569, 4.02, 24.5, 39.3, "", 4.69, 78.74, 0.892}, 
 {"EST", "Europe", "Estonia", "2020-09-28", 3267., 67., 46.571, 64., 0., 0., 
  2462.8, 50.507, 35.107, 48.246, 0., 0., 1.26, 2., 1.508, 36., 27.138, "", 
  "", "", "", 4154., 256384., 193.273, 3.131, 3599., 2.713, 0.013, 77.3, 
  "tests performed", "", "", "", "", "", "", "", "", "", 35.19, 1.326539*^6, 
  31.033, 42.7, 19.452, 13.491, 29481.252, 0.5, 255.569, 4.02, 24.5, 39.3, 
  "", 4.69, 78.74, 0.892}, {"EST", "Europe", "Estonia", "2020-09-29", 3315., 
  48., 48.429, 64., 0., 0., 2498.984, 36.184, 36.507, 48.246, 0., 0., 1.23, 
  2., 1.508, 35., 26.384, "", "", "", "", 3805., 260189., 196.141, 2.868, 
  3699., 2.788, 0.013, 76.4, "tests performed", "", "", "", "", "", "", "", 
  "", "", 35.19, 1.326539*^6, 31.033, 42.7, 19.452, 13.491, 29481.252, 0.5, 
  255.569, 4.02, 24.5, 39.3, "", 4.69, 78.74, 0.892}, 
 {"EST", "Europe", "Estonia", "2020-09-30", 3371., 56., 48.286, 64., 0., 0., 
  2541.199, 42.215, 36.4, 48.246, 0., 0., 1.19, 2., 1.508, 37., 27.892, "", 
  "", "", "", 3741., 263930., 198.961, 2.82, 3653., 2.754, 0.013, 75.7, 
  "tests performed", "", "", "", "", "", "", "", "", "", 35.19, 1.326539*^6, 
  31.033, 42.7, 19.452, 13.491, 29481.252, 0.5, 255.569, 4.02, 24.5, 39.3, 
  "", 4.69, 78.74, 0.892}, {"EST", "Europe", "Estonia", "2020-10-01", 3450., 
  79., 53.429, 65., 1., 0.143, 2600.753, 59.553, 40.277, 49., 0.754, 0.108, 
  1.16, 2., 1.508, 37., 27.892, "", "", "", "", 3072., 267002., 201.277, 
  2.316, 3610., 2.721, 0.015, 67.6, "tests performed", "", "", "", "", "", 
  "", "", "", "", 35.19, 1.326539*^6, 31.033, 42.7, 19.452, 13.491, 
  29481.252, 0.5, 255.569, 4.02, 24.5, 39.3, "", 4.69, 78.74, 0.892}, 
 {"EST", "Europe", "Estonia", "2020-10-02", 3507., 57., 55.571, 66., 1., 
  0.286, 2643.722, 42.969, 41.892, 49.754, 0.754, 0.215, 1.12, 2., 1.508, 
  37., 27.892, "", "", "", "", 3709., 270711., 204.073, 2.796, 3642., 2.745, 
  0.015, 65.5, "tests performed", "", "", "", "", "", "", "", "", "", 35.19, 
  1.326539*^6, 31.033, 42.7, 19.452, 13.491, 29481.252, 0.5, 255.569, 4.02, 
  24.5, 39.3, "", 4.69, 78.74, 0.892}, {"EST", "Europe", "Estonia", 
  "2020-10-03", 3577., 70., 58.857, 67., 1., 0.429, 2696.491, 52.769, 44.369, 
  50.507, 0.754, 0.323, 1.08, 4., 3.015, 41., 30.907, "", "", "", "", 1866., 
  272577., 205.48, 1.407, 3460., 2.608, 0.017, 58.8, "tests performed", "", 
  "", "", "", "", "", "", "", "", 35.19, 1.326539*^6, 31.033, 42.7, 19.452, 
  13.491, 29481.252, 0.5, 255.569, 4.02, 24.5, 39.3, "", 4.69, 78.74, 0.892}, 
 {"EST", "Europe", "Estonia", "2020-10-04", 3607., 30., 58.143, 67., 0., 
  0.429, 2719.106, 22.615, 43.83, 50.507, 0., 0.323, 1.05, 4., 3.015, 41., 
  30.907, 3.993, 3.01, 2.253, 1.699, 1011., 273588., 206.242, 0.762, 3051., 
  2.3, 0.019, 52.5, "tests performed", "", "", "", "", "", "", "", "", "", 
  35.19, 1.326539*^6, 31.033, 42.7, 19.452, 13.491, 29481.252, 0.5, 255.569, 
  4.02, 24.5, 39.3, "", 4.69, 78.74, 0.892}, {"EST", "Europe", "Estonia", 
  "2020-10-05", 3617., 10., 50., 67., 0., 0.429, 2726.644, 7.538, 37.692, 
  50.507, 0., 0.323, 1.01, 5., 3.769, 40., 30.154, "", "", "", "", 3470., 
  277058., 208.858, 2.616, 2953., 2.226, 0.017, 59.1, "tests performed", "", 
  "", "", "", "", "", "", "", "", 35.19, 1.326539*^6, 31.033, 42.7, 19.452, 
  13.491, 29481.252, 0.5, 255.569, 4.02, 24.5, 39.3, "", 4.69, 78.74, 0.892}, 
 {"EST", "Europe", "Estonia", "2020-10-06", 3659., 42., 49.143, 67., 0., 
  0.429, 2758.306, 31.661, 37.046, 50.507, 0., 0.323, 0.99, 5., 3.769, 39., 
  29.4, "", "", "", "", 1865., 278923., 210.264, 1.406, 2676., 2.017, 0.018, 
  54.5, "tests performed", "", "", "", "", "", "", "", "", "", 35.19, 
  1.326539*^6, 31.033, 42.7, 19.452, 13.491, 29481.252, 0.5, 255.569, 4.02, 
  24.5, 39.3, "", 4.69, 78.74, 0.892}, {"EST", "Europe", "Estonia", 
  "2020-10-07", 3715., 56., 49.143, 67., 0., 0.429, 2800.521, 42.215, 37.046, 
  50.507, 0., 0.323, 0.97, 5., 3.769, 45., 33.923, "", "", "", "", 4197., 
  283120., 213.428, 3.164, 2741., 2.066, 0.018, 55.8, "tests performed", "", 
  "", "", "", "", "", "", "", "", 35.19, 1.326539*^6, 31.033, 42.7, 19.452, 
  13.491, 29481.252, 0.5, 255.569, 4.02, 24.5, 39.3, "", 4.69, 78.74, 0.892}, 
 {"EST", "Europe", "Estonia", "2020-10-08", 3760., 45., 44.286, 67., 0., 
  0.286, 2834.444, 33.923, 33.384, 50.507, 0., 0.215, 0.94, 5., 3.769, 36., 
  27.138, "", "", "", "", 2498., 285618., 215.311, 1.883, 2659., 2.004, 
  0.017, 60., "tests performed", "", "", "", "", "", "", "", "", "", 35.19, 
  1.326539*^6, 31.033, 42.7, 19.452, 13.491, 29481.252, 0.5, 255.569, 4.02, 
  24.5, 39.3, "", 4.69, 78.74, 0.892}, {"EST", "Europe", "Estonia", 
  "2020-10-09", 3809., 49., 43.143, 68., 1., 0.286, 2871.382, 36.938, 32.523, 
  51.261, 0.754, 0.215, 0.93, 5., 3.769, 30., 22.615, "", "", "", "", 3042., 
  288660., 217.604, 2.293, 2564., 1.933, 0.017, 59.4, "tests performed", "", 
  "", "", "", "", "", "", "", "", 35.19, 1.326539*^6, 31.033, 42.7, 19.452, 
  13.491, 29481.252, 0.5, 255.569, 4.02, 24.5, 39.3, "", 4.69, 78.74, 0.892}, 
 {"EST", "Europe", "Estonia", "2020-10-10", 3846., 37., 38.429, 68., 0., 
  0.143, 2899.274, 27.892, 28.969, 51.261, 0., 0.108, 0.92, 5., 3.769, 31., 
  23.369, "", "", "", "", 1619., 290279., 218.824, 1.22, 2529., 1.906, 0.015, 
  65.8, "tests performed", "", "", "", "", "", "", "", "", "", 35.19, 
  1.326539*^6, 31.033, 42.7, 19.452, 13.491, 29481.252, 0.5, 255.569, 4.02, 
  24.5, 39.3, "", 4.69, 78.74, 0.892}, {"EST", "Europe", "Estonia", 
  "2020-10-11", 3865., 19., 36.857, 68., 0., 0.143, 2913.597, 14.323, 27.784, 
  51.261, 0., 0.108, 0.92, 5., 3.769, 32., 24.123, 3.993, 3.01, 1.052, 0.793, 
  1458., 291737., 219.923, 1.099, 2593., 1.955, 0.014, 70.4, 
  "tests performed", "", "", "", "", "", "", "", "", "", 35.19, 1.326539*^6, 
  31.033, 42.7, 19.452, 13.491, 29481.252, 0.5, 255.569, 4.02, 24.5, 39.3, 
  "", 4.69, 78.74, 0.892}, {"EST", "Europe", "Estonia", "2020-10-12", 3883., 
  18., 38., 68., 0., 0.143, 2927.166, 13.569, 28.646, 51.261, 0., 0.108, 
  0.92, 5., 3.769, 32., 24.123, "", "", "", "", 3425., 295162., 222.505, 
  2.582, 2586., 1.949, 0.015, 68.1, "tests performed", "", "", "", "", "", 
  "", "", "", "", 35.19, 1.326539*^6, 31.033, 42.7, 19.452, 13.491, 
  29481.252, 0.5, 255.569, 4.02, 24.5, 39.3, "", 4.69, 78.74, 0.892}, 
 {"EST", "Europe", "Estonia", "2020-10-13", 3908., 25., 35.571, 68., 0., 
  0.143, 2946.012, 18.846, 26.815, 51.261, 0., 0.108, 0.93, 3., 2.262, 34., 
  25.631, "", "", "", "", 2666., 297828., 224.515, 2.01, 2701., 2.036, 0.013, 
  75.9, "tests performed", "", "", "", "", "", "", "", "", "", 35.19, 
  1.326539*^6, 31.033, 42.7, 19.452, 13.491, 29481.252, 0.5, 255.569, 4.02, 
  24.5, 39.3, "", 4.69, 78.74, 0.892}, {"EST", "Europe", "Estonia", 
  "2020-10-14", 3947., 39., 33.143, 68., 0., 0.143, 2975.412, 29.4, 24.984, 
  51.261, 0., 0.108, 0.93, 3., 2.262, 36., 27.138, "", "", "", "", 3003., 
  300831., 226.779, 2.264, 2530., 1.907, 0.013, 76.3, "tests performed", "", 
  "", "", "", "", "", "", "", "", 35.19, 1.326539*^6, 31.033, 42.7, 19.452, 
  13.491, 29481.252, 0.5, 255.569, 4.02, 24.5, 39.3, "", 4.69, 78.74, 0.892}, 
 {"EST", "Europe", "Estonia", "2020-10-15", 3980., 33., 31.429, 68., 0., 
  0.143, 3000.289, 24.877, 23.692, 51.261, 0., 0.108, 0.95, 3., 2.262, 37., 
  27.892, "", "", "", "", 2346., 303177., 228.547, 1.769, 2508., 1.891, 
  0.013, 79.8, "tests performed", "", "", "", "", "", "", "", "", "", 35.19, 
  1.326539*^6, 31.033, 42.7, 19.452, 13.491, 29481.252, 0.5, 255.569, 4.02, 
  24.5, 39.3, "", 4.69, 78.74, 0.892}, {"EST", "Europe", "Estonia", 
  "2020-10-16", 4017., 37., 29.714, 68., 0., 0., 3028.181, 27.892, 22.4, 
  51.261, 0., 0., 0.98, 3., 2.262, 33., 24.877, "", "", "", "", 2779., 
  305956., 230.642, 2.095, 2471., 1.863, 0.012, 83.2, "tests performed", "", 
  "", "", "", "", "", "", "", "", 35.19, 1.326539*^6, 31.033, 42.7, 19.452, 
  13.491, 29481.252, 0.5, 255.569, 4.02, 24.5, 39.3, "", 4.69, 78.74, 0.892}, 
 {"EST", "Europe", "Estonia", "2020-10-17", 4052., 35., 29.429, 68., 0., 0., 
  3054.565, 26.384, 22.184, 51.261, 0., 0., 1.01, 3., 2.262, 33., 24.877, "", 
  "", "", "", 1395., 307351., 231.694, 1.052, 2439., 1.839, 0.012, 82.9, 
  "tests performed", "", "", "", "", "", "", "", "", "", 35.19, 1.326539*^6, 
  31.033, 42.7, 19.452, 13.491, 29481.252, 0.5, 255.569, 4.02, 24.5, 39.3, 
  "", 4.69, 78.74, 0.892}, {"EST", "Europe", "Estonia", "2020-10-18", 4078., 
  26., 30.429, 68., 0., 0., 3074.165, 19.6, 22.938, 51.261, 0., 0., 1.06, 3., 
  2.262, 36., 27.138, 1.996, 1.505, 1.803, 1.359, 1229., 308580., 232.62, 
  0.926, 2406., 1.814, 0.013, 79.1, "tests performed", "", "", "", "", "", 
  "", "", "", "", 35.19, 1.326539*^6, 31.033, 42.7, 19.452, 13.491, 
  29481.252, 0.5, 255.569, 4.02, 24.5, 39.3, "", 4.69, 78.74, 0.892}, 
 {"EST", "Europe", "Estonia", "2020-10-19", 4085., 7., 28.857, 68., 0., 0., 
  3079.442, 5.277, 21.754, 51.261, 0., 0., 1.1, 2., 1.508, 30., 22.615, "", 
  "", "", "", 2912., 311492., 234.816, 2.195, 2333., 1.759, 0.012, 80.8, 
  "tests performed", "", "", "", "", "", "", "", "", "", 35.19, 1.326539*^6, 
  31.033, 42.7, 19.452, 13.491, 29481.252, 0.5, 255.569, 4.02, 24.5, 39.3, 
  "", 4.69, 78.74, 0.892}, {"EST", "Europe", "Estonia", "2020-10-20", 4127., 
  42., 31.286, 71., 3., 0.429, 3111.103, 31.661, 23.584, 53.523, 2.262, 
  0.323, 1.16, 3., 2.262, 29., 21.861, "", "", "", "", 2665., 314157., 
  236.825, 2.009, 2333., 1.759, 0.013, 74.6, "tests performed", "", "", "", 
  "", "", "", "", "", "", 35.19, 1.326539*^6, 31.033, 42.7, 19.452, 13.491, 
  29481.252, 0.5, 255.569, 4.02, 24.5, 39.3, "", 4.69, 78.74, 0.892}, 
 {"EST", "Europe", "Estonia", "2020-10-21", 4171., 44., 32., 71., 0., 0.429, 
  3144.272, 33.169, 24.123, 53.523, 0., 0.323, 1.21, 3., 2.262, 33., 24.877, 
  "", "", "", "", 2337., 316494., 238.586, 1.762, 2238., 1.687, 0.014, 69.9, 
  "tests performed", "", "", "", "", "", "", "", "", "", 35.19, 1.326539*^6, 
  31.033, 42.7, 19.452, 13.491, 29481.252, 0.5, 255.569, 4.02, 24.5, 39.3, 
  "", 4.69, 78.74, 0.892}, {"EST", "Europe", "Estonia", "2020-10-22", 4247., 
  76., 38.143, 71., 0., 0.429, 3201.564, 57.292, 28.754, 53.523, 0., 0.323, 
  1.26, 2., 1.508, 29., 21.861, "", "", "", "", 2686., 319180., 240.611, 
  2.025, 2286., 1.723, 0.017, 59.9, "tests performed", "", "", "", "", "", 
  "", "", "", "", 35.19, 1.326539*^6, 31.033, 42.7, 19.452, 13.491, 
  29481.252, 0.5, 255.569, 4.02, 24.5, 39.3, "", 4.69, 78.74, 0.892}, 
 {"EST", "Europe", "Estonia", "2020-10-23", 4300., 53., 40.429, 73., 2., 
  0.714, 3241.518, 39.954, 30.477, 55.03, 1.508, 0.538, 1.28, 3., 2.262, 28., 
  21.108, "", "", "", "", 2122., 321302., 242.211, 1.6, 2192., 1.652, 0.018, 
  54.2, "tests performed", "", "", "", "", "", "", "", "", "", 35.19, 
  1.326539*^6, 31.033, 42.7, 19.452, 13.491, 29481.252, 0.5, 255.569, 4.02, 
  24.5, 39.3, "", 4.69, 78.74, 0.892}, {"EST", "Europe", "Estonia", 
  "2020-10-24", 4351., 51., 42.714, 73., 0., 0.714, 3279.964, 38.446, 32.2, 
  55.03, 0., 0.538, 1.31, 3., 2.262, 29., 21.861, "", "", "", "", 2067., 
  323369., 243.769, 1.558, 2288., 1.725, 0.019, 53.6, "tests performed", "", 
  "", "", "", "", "", "", "", "", 35.19, 1.326539*^6, 31.033, 42.7, 19.452, 
  13.491, 29481.252, 0.5, 255.569, 4.02, 24.5, 39.3, "", 4.69, 78.74, 0.892}, 
 {"EST", "Europe", "Estonia", "2020-10-25", 4411., 60., 47.571, 73., 0., 
  0.714, 3325.194, 45.23, 35.861, 55.03, 0., 0.538, 1.35, 4., 3.015, 30., 
  22.615, 3.993, 3.01, 1.352, 1.019, 1231., 324600., 244.697, 0.928, 2289., 
  1.726, 0.021, 48.1, "tests performed", "", "", "", "", "", "", "", "", "", 
  35.19, 1.326539*^6, 31.033, 42.7, 19.452, 13.491, 29481.252, 0.5, 255.569, 
  4.02, 24.5, 39.3, "", 4.69, 78.74, 0.892}, {"EST", "Europe", "Estonia", 
  "2020-10-26", 4428., 17., 49., 73., 0., 0.714, 3338.01, 12.815, 36.938, 
  55.03, 0., 0.538, 1.38, 4., 3.015, 36., 27.138, "", "", "", "", 2630., 
  327230., 246.68, 1.983, 2248., 1.695, 0.022, 45.9, "tests performed", "", 
  "", "", "", "", "", "", "", "", 35.19, 1.326539*^6, 31.033, 42.7, 19.452, 
  13.491, 29481.252, 0.5, 255.569, 4.02, 24.5, 39.3, "", 4.69, 78.74, 0.892}, 
 {"EST", "Europe", "Estonia", "2020-10-27", 4465., 37., 48.286, 73., 0., 
  0.286, 3365.902, 27.892, 36.4, 55.03, 0., 0.215, 1.42, 4., 3.015, 33., 
  24.877, "", "", "", "", 3049., 330279., 248.978, 2.298, 2303., 1.736, 
  0.021, 47.7, "tests performed", "", "", "", "", "", "", "", "", "", 35.19, 
  1.326539*^6, 31.033, 42.7, 19.452, 13.491, 29481.252, 0.5, 255.569, 4.02, 
  24.5, 39.3, "", 4.69, 78.74, 0.892}, {"EST", "Europe", "Estonia", 
  "2020-10-28", 4590., 125., 59.857, 73., 0., 0.286, 3460.132, 94.23, 45.123, 
  55.03, 0., 0.215, 1.48, 4., 3.015, 35., 26.384, "", "", "", "", 3032., 
  333311., 251.264, 2.286, 2402., 1.811, 0.025, 40.1, "tests performed", "", 
  "", "", "", "", "", "", "", "", 35.19, 1.326539*^6, 31.033, 42.7, 19.452, 
  13.491, 29481.252, 0.5, 255.569, 4.02, 24.5, 39.3, "", 4.69, 78.74, 0.892}, 
 {"EST", "Europe", "Estonia", "2020-10-29", 4671., 81., 60.571, 73., 0., 
  0.286, 3521.193, 61.061, 45.661, 55.03, 0., 0.215, 1.49, 4., 3.015, 40., 
  30.154, "", "", "", "", 2692., 336003., 253.293, 2.029, 2403., 1.811, 
  0.025, 39.7, "tests performed", "", "", "", "", "", "", "", "", "", 35.19, 
  1.326539*^6, 31.033, 42.7, 19.452, 13.491, 29481.252, 0.5, 255.569, 4.02, 
  24.5, 39.3, "", 4.69, 78.74, 0.892}, {"EST", "Europe", "Estonia", 
  "2020-10-30", 4771., 100., 67.286, 73., 0., 0., 3596.577, 75.384, 50.723, 
  55.03, 0., 0., 1.51, 4., 3.015, 42., 31.661, "", "", "", "", 4347., 
  340350., 256.57, 3.277, 2721., 2.051, 0.025, 40.4, "tests performed", "", 
  "", "", "", "", "", "", "", "", 35.19, 1.326539*^6, 31.033, 42.7, 19.452, 
  13.491, 29481.252, 0.5, 255.569, 4.02, 24.5, 39.3, "", 4.69, 78.74, 0.892}, 
 {"EST", "Europe", "Estonia", "2020-10-31", 4905., 134., 79.143, 73., 0., 0., 
  3697.592, 101.015, 59.661, 55.03, 0., 0., 1.53, 4., 3.015, 43., 32.415, "", 
  "", "", "", 2084., 342434., 258.141, 1.571, 2724., 2.053, 0.029, 34.4, 
  "tests performed", "", "", "", "", "", "", "", "", "", 35.19, 1.326539*^6, 
  31.033, 42.7, 19.452, 13.491, 29481.252, 0.5, 255.569, 4.02, 24.5, 39.3, 
  "", 4.69, 78.74, 0.892}, {"EST", "Europe", "Estonia", "2020-11-01", 4985., 
  80., 82., 73., 0., 0., 3757.899, 60.307, 61.815, 55.03, 0., 0., 1.53, 4., 
  3.015, 47., 35.431, 2.994, 2.257, 2.328, 1.755, 1771., 344205., 259.476, 
  1.335, 2801., 2.112, 0.029, 34.2, "tests performed", "", "", "", "", "", 
  "", "", "", "", 35.19, 1.326539*^6, 31.033, 42.7, 19.452, 13.491, 
  29481.252, 0.5, 255.569, 4.02, 24.5, 39.3, "", 4.69, 78.74, 0.892}, 
 {"EST", "Europe", "Estonia", "2020-11-02", 5046., 61., 88.286, 73., 0., 0., 
  3803.884, 45.984, 66.553, 55.03, 0., 0., 1.54, 4., 3.015, 46., 34.677, "", 
  "", "", "", 3240., 347445., 261.918, 2.442, 2888., 2.177, 0.031, 32.7, 
  "tests performed", "", "", "", "", "", "", "", "", "", 35.19, 1.326539*^6, 
  31.033, 42.7, 19.452, 13.491, 29481.252, 0.5, 255.569, 4.02, 24.5, 39.3, 
  "", 4.69, 78.74, 0.892}, {"EST", "Europe", "Estonia", "2020-11-03", 5125., 
  79., 94.286, 73., 0., 0., 3863.437, 59.553, 71.076, 55.03, 0., 0., 1.55, 
  4., 3.015, 46., 34.677, "", "", "", "", 4571., 352016., 265.364, 3.446, 
  3105., 2.341, 0.03, 32.9, "tests performed", "", "", "", "", "", "", "", 
  "", "", 35.19, 1.326539*^6, 31.033, 42.7, 19.452, 13.491, 29481.252, 0.5, 
  255.569, 4.02, 24.5, 39.3, "", 4.69, 78.74, 0.892}, 
 {"EST", "Europe", "Estonia", "2020-11-04", 5333., 208., 106.143, 73., 0., 
  0., 4020.236, 156.799, 80.015, 55.03, 0., 0., 1.58, 4., 3.015, 56., 42.215, 
  "", "", "", "", 3724., 355740., 268.172, 2.807, 3204., 2.415, 0.033, 30.2, 
  "tests performed", "", "", "", "", "", "", "", "", "", 35.19, 1.326539*^6, 
  31.033, 42.7, 19.452, 13.491, 29481.252, 0.5, 255.569, 4.02, 24.5, 39.3, 
  "", 4.69, 78.74, 0.892}, {"EST", "Europe", "Estonia", "2020-11-05", 5464., 
  131., 113.286, 73., 0., 0., 4118.989, 98.753, 85.399, 55.03, 0., 0., 1.57, 
  4., 3.015, 57., 42.969, "", "", "", "", 4031., 359771., 271.21, 3.039, 
  3395., 2.559, 0.033, 30., "tests performed", "", "", "", "", "", "", "", 
  "", "", 35.19, 1.326539*^6, 31.033, 42.7, 19.452, 13.491, 29481.252, 0.5, 
  255.569, 4.02, 24.5, 39.3, "", 4.69, 78.74, 0.892}, 
 {"EST", "Europe", "Estonia", "2020-11-06", 5705., 241., 133.429, 73., 0., 
  0., 4300.665, 181.676, 100.584, 55.03, 0., 0., 1.58, 6., 4.523, 54., 
  40.707, "", "", "", "", 4894., 364665., 274.9, 3.689, 3474., 2.619, 0.038, 
  26., "tests performed", "", "", "", "", "", "", "", "", "", 35.19, 
  1.326539*^6, 31.033, 42.7, 19.452, 13.491, 29481.252, 0.5, 255.569, 4.02, 
  24.5, 39.3, "", 4.69, 78.74, 0.892}, {"EST", "Europe", "Estonia", 
  "2020-11-07", 5933., 228., 146.857, 73., 0., 0., 4472.541, 171.876, 
  110.707, 55.03, 0., 0., 1.55, 6., 4.523, 63., 47.492, "", "", "", "", 
  3534., 368199., 277.564, 2.664, 3681., 2.775, 0.04, 25.1, 
  "tests performed", "", "", "", "", "", "", "", "", "", 35.19, 1.326539*^6, 
  31.033, 42.7, 19.452, 13.491, 29481.252, 0.5, 255.569, 4.02, 24.5, 39.3, 
  "", 4.69, 78.74, 0.892}, {"EST", "Europe", "Estonia", "2020-11-08", 6125., 
  192., 162.857, 75., 2., 0.286, 4617.278, 144.738, 122.768, 56.538, 1.508, 
  0.215, 1.52, 6., 4.523, 66., 49.754, 3.993, 3.01, 4.056, 3.057, 3795., 
  371994., 280.424, 2.861, 3970., 2.993, 0.041, 24.4, "tests performed", "", 
  "", "", "", "", "", "", "", "", 35.19, 1.326539*^6, 31.033, 42.7, 19.452, 
  13.491, 29481.252, 0.5, 255.569, 4.02, 24.5, 39.3, "", 4.69, 78.74, 0.892}, 
 {"EST", "Europe", "Estonia", "2020-11-09", 6250., 125., 172., 76., 1., 
  0.429, 4711.509, 94.23, 129.661, 57.292, 0.754, 0.323, 1.49, 7., 5.277, 
  68., 51.261, "", "", "", "", 4483., 376477., 283.804, 3.379, 4147., 3.126, 
  0.041, 24.1, "tests performed", "", "", "", "", "", "", "", "", "", 35.19, 
  1.326539*^6, 31.033, 42.7, 19.452, 13.491, 29481.252, 0.5, 255.569, 4.02, 
  24.5, 39.3, "", 4.69, 78.74, 0.892}, {"EST", "Europe", "Estonia", 
  "2020-11-10", 6376., 126., 178.714, 76., 0., 0.429, 4806.493, 94.984, 
  134.722, 57.292, 0., 0.323, 1.46, 9., 6.785, 69., 52.015, "", "", "", "", 
  4814., 381291., 287.433, 3.629, 4182., 3.153, 0.043, 23.4, 
  "tests performed", "", "", "", "", "", "", "", "", "", 35.19, 1.326539*^6, 
  31.033, 42.7, 19.452, 13.491, 29481.252, 0.5, 255.569, 4.02, 24.5, 39.3, 
  "", 4.69, 78.74, 0.892}, {"EST", "Europe", "Estonia", "2020-11-11", 6508., 
  132., 167.857, 76., 0., 0.429, 4906., 99.507, 126.538, 57.292, 0., 0.323, 
  1.43, 9., 6.785, 79., 59.553, "", "", "", "", 5264., 386555., 291.401, 
  3.968, 4402., 3.318, 0.038, 26.2, "tests performed", "", "", "", "", "", 
  "", "", "", "", 35.19, 1.326539*^6, 31.033, 42.7, 19.452, 13.491, 
  29481.252, 0.5, 255.569, 4.02, 24.5, 39.3, "", 4.69, 78.74, 0.892}, 
 {"EST", "Europe", "Estonia", "2020-11-12", 6881., 373., 202.429, 76., 0., 
  0.429, 5187.183, 281.183, 152.599, 57.292, 0., 0.323, 1.45, 9., 6.785, 84., 
  63.323, "", "", "", "", 4802., 391357., 295.021, 3.62, 4512., 3.401, 0.045, 
  22.3, "tests performed", "", "", "", "", "", "", "", "", "", 35.19, 
  1.326539*^6, 31.033, 42.7, 19.452, 13.491, 29481.252, 0.5, 255.569, 4.02, 
  24.5, 39.3, "", 4.69, 78.74, 0.892}, {"EST", "Europe", "Estonia", 
  "2020-11-13", 7148., 267., 206.143, 80., 4., 1., 5388.458, 201.276, 
  155.399, 60.307, 3.015, 0.754, 1.43, 9., 6.785, 84., 63.323, "", "", "", 
  "", 5796., 397153., 299.39, 4.369, 4641., 3.499, 0.044, 22.5, 
  "tests performed", "", "", "", "", "", "", "", "", "", 35.19, 1.326539*^6, 
  31.033, 42.7, 19.452, 13.491, 29481.252, 0.5, 255.569, 4.02, 24.5, 39.3, 
  "", 4.69, 78.74, 0.892}, {"EST", "Europe", "Estonia", "2020-11-14", 7412., 
  264., 211.286, 80., 0., 1., 5587.472, 199.014, 159.276, 60.307, 0., 0.754, 
  1.41, 10., 7.538, 95., 71.615, "", "", "", "", 5248., 402401., 303.347, 
  3.956, 4886., 3.683, 0.043, 23.1, "tests performed", "", "", "", "", "", 
  "", "", "", "", 35.19, 1.326539*^6, 31.033, 42.7, 19.452, 13.491, 
  29481.252, 0.5, 255.569, 4.02, 24.5, 39.3, "", 4.69, 78.74, 0.892}, 
 {"EST", "Europe", "Estonia", "2020-11-15", 7637., 225., 216., 81., 1., 
  0.857, 5757.087, 169.614, 162.83, 61.061, 0.754, 0.646, 1.39, 12., 9.046, 
  94., 70.861, 7.985, 6.02, 5.483, 4.133, 3511., 405912., 305.993, 2.647, 
  4845., 3.652, 0.045, 22.4, "tests performed", "", "", "", "", "", "", "", 
  "", "", 35.19, 1.326539*^6, 31.033, 42.7, 19.452, 13.491, 29481.252, 0.5, 
  255.569, 4.02, 24.5, 39.3, "", 4.69, 78.74, 0.892}, 
 {"EST", "Europe", "Estonia", "2020-11-16", 7848., 211., 228.286, 81., 0., 
  0.714, 5916.147, 159.061, 172.091, 61.061, 0., 0.538, 1.37, 10., 7.538, 
  99., 74.63, "", "", "", "", 5273., 411185., 309.968, 3.975, 4958., 3.738, 
  0.046, 21.7, "tests performed", "", "", "", "", "", "", "", "", "", 43.52, 
  1.326539*^6, 31.033, 42.7, 19.452, 13.491, 29481.252, 0.5, 255.569, 4.02, 
  24.5, 39.3, "", 4.69, 78.74, 0.892}, {"EST", "Europe", "Estonia", 
  "2020-11-17", 8033., 185., 236.714, 84., 3., 1.143, 6055.608, 139.461, 
  178.445, 63.323, 2.262, 0.862, 1.35, 11., 8.292, 112., 84.43, "", "", "", 
  "", 5509., 416694., 314.121, 4.153, 5058., 3.813, 0.047, 21.4, 
  "tests performed", "", "", "", "", "", "", "", "", "", 43.52, 1.326539*^6, 
  31.033, 42.7, 19.452, 13.491, 29481.252, 0.5, 255.569, 4.02, 24.5, 39.3, 
  "", 4.69, 78.74, 0.892}, {"EST", "Europe", "Estonia", "2020-11-18", 8304., 
  271., 256.571, 85., 1., 1.286, 6259.899, 204.291, 193.414, 64.077, 0.754, 
  0.969, 1.33, 14., 10.554, 126., 94.984, "", "", "", "", 7165., 423859., 
  319.522, 5.401, 5329., 4.017, 0.048, 20.8, "tests performed", "", "", "", 
  "", "", "", "", "", "", 43.52, 1.326539*^6, 31.033, 42.7, 19.452, 13.491, 
  29481.252, 0.5, 255.569, 4.02, 24.5, 39.3, "", 4.69, 78.74, 0.892}, 
 {"EST", "Europe", "Estonia", "2020-11-19", 8715., 411., 262., 86., 1., 
  1.429, 6569.728, 309.829, 197.506, 64.83, 0.754, 1.077, 1.32, 15., 11.308, 
  134., 101.015, "", "", "", "", 6866., 430725., 324.698, 5.176, 5624., 4.24, 
  0.047, 21.5, "tests performed", "", "", "", "", "", "", "", "", "", 43.52, 
  1.326539*^6, 31.033, 42.7, 19.452, 13.491, 29481.252, 0.5, 255.569, 4.02, 
  24.5, 39.3, "", 4.69, 78.74, 0.892}, {"EST", "Europe", "Estonia", 
  "2020-11-20", 9076., 361., 275.429, 87., 1., 1., 6841.864, 272.137, 
  207.629, 65.584, 0.754, 0.754, 1.31, 16., 12.061, 157., 118.353, "", "", 
  "", "", 5434., 436159., 328.795, 4.096, 5572., 4.2, 0.049, 20.2, 
  "tests performed", "", "", "", "", "", "", "", "", "", 43.52, 1.326539*^6, 
  31.033, 42.7, 19.452, 13.491, 29481.252, 0.5, 255.569, 4.02, 24.5, 39.3, 
  "", 4.69, 78.74, 0.892}, {"EST", "Europe", "Estonia", "2020-11-21", 9375., 
  299., 280.429, 87., 0., 1., 7067.263, 225.399, 211.399, 65.584, 0., 0.754, 
  1.29, 16., 12.061, 159., 119.861, "", "", "", "", 4968., 441127., 332.54, 
  3.745, 5532., 4.17, 0.051, 19.7, "tests performed", "", "", "", "", "", "", 
  "", "", "", 43.52, 1.326539*^6, 31.033, 42.7, 19.452, 13.491, 29481.252, 
  0.5, 255.569, 4.02, 24.5, 39.3, "", 4.69, 78.74, 0.892}, 
 {"EST", "Europe", "Estonia", "2020-11-22", 9724., 349., 298.143, 88., 1., 
  1., 7330.354, 263.091, 224.752, 66.338, 0.754, 0.754, 1.28, 17., 12.815, 
  169., 127.399, 7.985, 6.02, 9.914, 7.474, 3754., 444881., 335.37, 2.83, 
  5567., 4.197, 0.054, 18.7, "tests performed", "", "", "", "", "", "", "", 
  "", "", 43.52, 1.326539*^6, 31.033, 42.7, 19.452, 13.491, 29481.252, 0.5, 
  255.569, 4.02, 24.5, 39.3, "", 4.69, 78.74, 0.892}, 
 {"EST", "Europe", "Estonia", "2020-11-23", 9956., 232., 301.143, 92., 4., 
  1.571, 7505.245, 174.891, 227.014, 69.353, 3.015, 1.185, 1.26, 19., 14.323, 
  167., 125.892, "", "", "", "", 4095., 448976., 338.457, 3.087, 5399., 4.07, 
  0.056, 17.9, "tests performed", "", "", "", "", "", "", "", "", "", 43.52, 
  1.326539*^6, 31.033, 42.7, 19.452, 13.491, 29481.252, 0.5, 255.569, 4.02, 
  24.5, 39.3, "", 4.69, 78.74, 0.892}, {"EST", "Europe", "Estonia", 
  "2020-11-24", 10159., 203., 303.714, 94., 2., 1.429, 7658.275, 153.03, 
  228.952, 70.861, 1.508, 1.077, 1.24, 17., 12.815, 178., 134.184, "", "", 
  "", "", 5730., 454706., 342.776, 4.32, 5430., 4.093, 0.056, 17.9, 
  "tests performed", "", "", "", "", "", "", "", "", "", 43.52, 1.326539*^6, 
  31.033, 42.7, 19.452, 13.491, 29481.252, 0.5, 255.569, 4.02, 24.5, 39.3, 
  "", 4.69, 78.74, 0.892}, {"EST", "Europe", "Estonia", "2020-11-25", 10541., 
  382., 319.571, 97., 3., 1.714, 7946.242, 287.967, 240.906, 73.123, 2.262, 
  1.292, 1.22, 19., 14.323, 195., 146.999, "", "", "", "", 5654., 460360., 
  347.038, 4.262, 5214., 3.931, 0.061, 16.3, "tests performed", "", "", "", 
  "", "", "", "", "", "", 43.52, 1.326539*^6, 31.033, 42.7, 19.452, 13.491, 
  29481.252, 0.5, 255.569, 4.02, 24.5, 39.3, "", 4.69, 78.74, 0.892}, 
 {"EST", "Europe", "Estonia", "2020-11-26", 10955., 414., 320., 99., 2., 
  1.857, 8258.332, 312.09, 241.229, 74.63, 1.508, 1.4, 1.21, 21., 15.831, 
  199., 150.014, "", "", "", "", 5380., 465740., 351.094, 4.056, 5002., 
  3.771, 0.064, 15.6, "tests performed", "", "", "", "", "", "", "", "", "", 
  43.52, 1.326539*^6, 31.033, 42.7, 19.452, 13.491, 29481.252, 0.5, 255.569, 
  4.02, 24.5, 39.3, "", 4.69, 78.74, 0.892}, {"EST", "Europe", "Estonia", 
  "2020-11-27", 11323., 368., 321., 104., 5., 2.429, 8535.746, 277.414, 
  241.983, 78.4, 3.769, 1.831, 1.21, 18., 13.569, 199., 150.014, "", "", "", 
  "", 5780., 471520., 355.451, 4.357, 5052., 3.808, 0.064, 15.7, 
  "tests performed", "", "", "", "", "", "", "", "", "", 43.52, 1.326539*^6, 
  31.033, 42.7, 19.452, 13.491, 29481.252, 0.5, 255.569, 4.02, 24.5, 39.3, 
  "", 4.69, 78.74, 0.892}, {"EST", "Europe", "Estonia", "2020-11-28", 11698., 
  375., 331.857, 109., 5., 3.143, 8818.437, 282.691, 250.168, 82.169, 3.769, 
  2.369, 1.2, 20., 15.077, 206., 155.291, "", "", "", "", 5304., 476824., 
  359.45, 3.998, 5100., 3.845, 0.065, 15.4, "tests performed", "", "", "", 
  "", "", "", "", "", "", 43.52, 1.326539*^6, 31.033, 42.7, 19.452, 13.491, 
  29481.252, 0.5, 255.569, 4.02, 24.5, 39.3, "", 4.69, 78.74, 0.892}, 
 {"EST", "Europe", "Estonia", "2020-11-29", 12052., 354., 332.571, 112., 3., 
  3.429, 9085.296, 266.86, 250.706, 84.43, 2.262, 2.585, 1.2, 20., 15.077, 
  219., 165.091, 11.978, 9.03, 12.393, 9.342, 3967., 480791., 362.44, 2.99, 
  5130., 3.867, 0.065, 15.4, "tests performed", "", "", "", "", "", "", "", 
  "", "", 43.52, 1.326539*^6, 31.033, 42.7, 19.452, 13.491, 29481.252, 0.5, 
  255.569, 4.02, 24.5, 39.3, "", 4.69, 78.74, 0.892}, 
 {"EST", "Europe", "Estonia", "2020-11-30", 12308., 256., 336., 118., 6., 
  3.714, 9278.28, 192.983, 253.291, 88.953, 4.523, 2.8, 1.2, 22., 16.585, 
  215., 162.076, "", "", "", "", 4157., 484948., 365.574, 3.134, 5139., 
  3.874, 0.065, 15.3, "tests performed", "", "", "", "", "", "", "", "", "", 
  43.52, 1.326539*^6, 31.033, 42.7, 19.452, 13.491, 29481.252, 0.5, 255.569, 
  4.02, 24.5, 39.3, "", 4.69, 78.74, 0.892}, {"EST", "Europe", "Estonia", 
  "2020-12-01", 12497., 189., 334., 121., 3., 3.857, 9420.756, 142.476, 
  251.783, 91.215, 2.262, 2.908, 1.19, 24., 18.092, 220., 165.845, "", "", 
  "", "", 6452., 491400., 370.438, 4.864, 5242., 3.952, 0.064, 15.7, 
  "tests performed", "", "", "", "", "", "", "", "", "", 43.52, 1.326539*^6, 
  31.033, 42.7, 19.452, 13.491, 29481.252, 0.5, 255.569, 4.02, 24.5, 39.3, 
  "", 4.69, 78.74, 0.892}, {"EST", "Europe", "Estonia", "2020-12-02", 13019., 
  522., 354., 122., 1., 3.571, 9814.261, 393.505, 266.86, 91.969, 0.754, 
  2.692, 1.2, 24., 18.092, 226., 170.368, "", "", "", "", 5446., 496846., 
  374.543, 4.105, 5212., 3.929, 0.068, 14.7, "tests performed", "", "", "", 
  "", "", "", "", "", "", 43.52, 1.326539*^6, 31.033, 42.7, 19.452, 13.491, 
  29481.252, 0.5, 255.569, 4.02, 24.5, 39.3, "", 4.69, 78.74, 0.892}, 
 {"EST", "Europe", "Estonia", "2020-12-03", 13469., 450., 359.143, 123., 1., 
  3.429, 10153.49, 339.229, 270.737, 92.722, 0.754, 2.585, 1.19, 22., 16.585, 
  225., 169.614, "", "", "", "", 4740., 501586., 378.116, 3.573, 5121., 3.86, 
  0.07, 14.3, "tests performed", "", "", "", "", "", "", "", "", "", 43.52, 
  1.326539*^6, 31.033, 42.7, 19.452, 13.491, 29481.252, 0.5, 255.569, 4.02, 
  24.5, 39.3, "", 4.69, 78.74, 0.892}, {"EST", "Europe", "Estonia", 
  "2020-12-04", 13939., 470., 373.714, 125., 2., 3., 10507.795, 354.305, 
  281.721, 94.23, 1.508, 2.262, 1.2, 23., 17.338, 242., 182.43, "", "", "", 
  "", 6455., 508041., 382.982, 4.866, 5217., 3.933, 0.072, 14., 
  "tests performed", "", "", "", "", "", "", "", "", "", 43.52, 1.326539*^6, 
  31.033, 42.7, 19.452, 13.491, 29481.252, 0.5, 255.569, 4.02, 24.5, 39.3, 
  "", 4.69, 78.74, 0.892}, {"EST", "Europe", "Estonia", "2020-12-05", 14500., 
  561., 400.286, 126., 1., 2.429, 10930.7, 422.905, 301.752, 94.984, 0.754, 
  1.831, 1.2, 25., 18.846, 259., 195.245, "", "", "", "", 5790., 513831., 
  387.347, 4.365, 5287., 3.986, 0.076, 13.2, "tests performed", "", "", "", 
  "", "", "", "", "", "", 43.52, 1.326539*^6, 31.033, 42.7, 19.452, 13.491, 
  29481.252, 0.5, 255.569, 4.02, 24.5, 39.3, "", 4.69, 78.74, 0.892}, 
 {"EST", "Europe", "Estonia", "2020-12-06", 14978., 478., 418., 131., 5., 
  2.714, 11291.036, 360.336, 315.106, 98.753, 3.769, 2.046, 1.19, 26., 19.6, 
  272., 205.045, 14.972, 11.287, 13.745, 10.361, 2955., 516786., 389.575, 
  2.228, 5142., 3.876, 0.081, 12.3, "tests performed", "", "", "", "", "", 
  "", "", "", "", 43.52, 1.326539*^6, 31.033, 42.7, 19.452, 13.491, 
  29481.252, 0.5, 255.569, 4.02, 24.5, 39.3, "", 4.69, 78.74, 0.892}, 
 {"EST", "Europe", "Estonia", "2020-12-07", 15226., 248., 416.857, 134., 3., 
  2.286, 11477.989, 186.953, 314.244, 101.015, 2.262, 1.723, 1.17, 26., 19.6, 
  263., 198.26, "", "", "", "", 4130., 520916., 392.688, 3.113, 5138., 3.873, 
  0.081, 12.3, "tests performed", "", "", "", "", "", "", "", "", "", 43.52, 
  1.326539*^6, 31.033, 42.7, 19.452, 13.491, 29481.252, 0.5, 255.569, 4.02, 
  24.5, 39.3, "", 4.69, 78.74, 0.892}, {"EST", "Europe", "Estonia", 
  "2020-12-08", 15510., 284., 430.429, 137., 3., 2.286, 11692.08, 214.091, 
  324.475, 103.276, 2.262, 1.723, 1.16, 25., 18.846, 265., 199.768, "", "", 
  "", "", 5720., 526636., 397., 4.312, 5034., 3.795, 0.086, 11.7, 
  "tests performed", "", "", "", "", "", "", "", "", "", 43.52, 1.326539*^6, 
  31.033, 42.7, 19.452, 13.491, 29481.252, 0.5, 255.569, 4.02, 24.5, 39.3, 
  "", 4.69, 78.74, 0.892}, {"EST", "Europe", "Estonia", "2020-12-09", 16054., 
  544., 433.571, 139., 2., 2.429, 12102.17, 410.09, 326.844, 104.784, 1.508, 
  1.831, 1.15, 24., 18.092, 258., 194.491, "", "", "", "", 5771., 532407., 
  401.35, 4.35, 5080., 3.83, 0.085, 11.7, "tests performed", "", "", "", "", 
  "", "", "", "", "", 43.52, 1.326539*^6, 31.033, 42.7, 19.452, 13.491, 
  29481.252, 0.5, 255.569, 4.02, 24.5, 39.3, "", 4.69, 78.74, 0.892}, 
 {"EST", "Europe", "Estonia", "2020-12-10", 16598., 544., 447., 141., 2., 
  2.571, 12512.259, 410.09, 336.967, 106.292, 1.508, 1.938, 1.14, 26., 19.6, 
  279., 210.322, "", "", "", "", 3571., 535978., 404.042, 2.692, 4913., 
  3.704, 0.091, 11., "tests performed", "", "", "", "", "", "", "", "", "", 
  43.52, 1.326539*^6, 31.033, 42.7, 19.452, 13.491, 29481.252, 0.5, 255.569, 
  4.02, 24.5, 39.3, "", 4.69, 78.74, 0.892}, {"EST", "Europe", "Estonia", 
  "2020-12-11", 16956., 358., 431., 142., 1., 2.429, 12782.135, 269.875, 
  324.906, 107.045, 0.754, 1.831, 1.14, 24., 18.092, 278., 209.568, "", "", 
  "", "", 7709., 543687., 409.854, 5.811, 5092., 3.839, 0.085, 11.8, 
  "tests performed", "", "", "", "", "", "", "", "", "", 43.52, 1.326539*^6, 
  31.033, 42.7, 19.452, 13.491, 29481.252, 0.5, 255.569, 4.02, 24.5, 39.3, 
  "", 4.69, 78.74, 0.892}, {"EST", "Europe", "Estonia", "2020-12-12", 17713., 
  757., 459., 148., 6., 3.143, 13352.792, 570.658, 346.013, 111.569, 4.523, 
  2.369, 1.16, 27., 20.354, 291., 219.368, "", "", "", "", 3566., 547253., 
  412.542, 2.688, 4775., 3.6, 0.096, 10.4, "tests performed", "", "", "", "", 
  "", "", "", "", "", 48.15, 1.326539*^6, 31.033, 42.7, 19.452, 13.491, 
  29481.252, 0.5, 255.569, 4.02, 24.5, 39.3, "", 4.69, 78.74, 0.892}, 
 {"EST", "Europe", "Estonia", "2020-12-13", 18055., 342., 439.571, 149., 1., 
  2.571, 13610.606, 257.814, 331.367, 112.322, 0.754, 1.938, 1.15, 28., 
  21.108, 312., 235.199, 18.965, 14.297, 12.994, 9.795, 4006., 551259., 
  415.562, 3.02, 4925., 3.713, 0.089, 11.2, "tests performed", "", "", "", 
  "", "", "", "", "", "", 48.15, 1.326539*^6, 31.033, 42.7, 19.452, 13.491, 
  29481.252, 0.5, 255.569, 4.02, 24.5, 39.3, "", 4.69, 78.74, 0.892}, 
 {"EST", "Europe", "Estonia", "2020-12-14", 18385., 330., 451.286, 154., 5., 
  2.857, 13859.374, 248.768, 340.198, 116.092, 3.769, 2.154, 1.14, 29., 
  21.861, 323., 243.491, "", "", "", "", 4607., 555866., 419.035, 3.473, 
  4993., 3.764, 0.09, 11.1, "tests performed", "", "", "", "", "", "", "", 
  "", "", 55.56, 1.326539*^6, 31.033, 42.7, 19.452, 13.491, 29481.252, 0.5, 
  255.569, 4.02, 24.5, 39.3, "", 4.69, 78.74, 0.892}, 
 {"EST", "Europe", "Estonia", "2020-12-15", 18682., 297., 453.143, 157., 3., 
  2.857, 14083.265, 223.891, 341.598, 118.353, 2.262, 2.154, 1.14, 29., 
  21.861, 331., 249.521, "", "", "", "", 5958., 561824., 423.526, 4.491, 
  5027., 3.79, 0.09, 11.1, "tests performed", "", "", "", "", "", "", "", "", 
  "", 55.56, 1.326539*^6, 31.033, 42.7, 19.452, 13.491, 29481.252, 0.5, 
  255.569, 4.02, 24.5, 39.3, "", 4.69, 78.74, 0.892}, 
 {"EST", "Europe", "Estonia", "2020-12-16", 19271., 589., 459.571, 160., 3., 
  3., 14527.277, 444.013, 346.444, 120.615, 2.262, 2.262, 1.14, 33., 24.877, 
  336., 253.291, "", "", "", "", 6198., 568022., 428.198, 4.672, 5088., 
  3.836, 0.09, 11.1, "tests performed", "", "", "", "", "", "", "", "", "", 
  55.56, 1.326539*^6, 31.033, 42.7, 19.452, 13.491, 29481.252, 0.5, 255.569, 
  4.02, 24.5, 39.3, "", 4.69, 78.74, 0.892}, {"EST", "Europe", "Estonia", 
  "2020-12-17", 20004., 733., 486.571, 164., 4., 3.286, 15079.843, 552.566, 
  366.798, 123.63, 3.015, 2.477, 1.15, 33., 24.877, 336., 253.291, "", "", 
  "", "", 6278., 574300., 432.931, 4.733, 5475., 4.127, 0.089, 11.3, 
  "tests performed", "", "", "", "", "", "", "", "", "", 55.56, 1.326539*^6, 
  31.033, 42.7, 19.452, 13.491, 29481.252, 0.5, 255.569, 4.02, 24.5, 39.3, 
  "", 4.69, 78.74, 0.892}, {"EST", "Europe", "Estonia", "2020-12-18", 20658., 
  654., 528.857, 168., 4., 3.714, 15572.855, 493.012, 398.674, 126.645, 
  3.015, 2.8, 1.14, 29., 21.861, 339., 255.552, "", "", "", "", 6045., 
  580345., 437.488, 4.557, 5237., 3.948, 0.101, 9.9, "tests performed", "", 
  "", "", "", "", "", "", "", "", 55.56, 1.326539*^6, 31.033, 42.7, 19.452, 
  13.491, 29481.252, 0.5, 255.569, 4.02, 24.5, 39.3, "", 4.69, 78.74, 0.892}, 
 {"EST", "Europe", "Estonia", "2020-12-19", 21219., 561., 500.857, 170., 2., 
  3.143, 15995.76, 422.905, 377.567, 128.153, 1.508, 2.369, 1.14, 31., 
  23.369, 354., 266.86, "", "", "", "", 5303., 585648., 441.486, 3.998, 
  5485., 4.135, 0.091, 11., "tests performed", "", "", "", "", "", "", "", 
  "", "", 55.56, 1.326539*^6, 31.033, 42.7, 19.452, 13.491, 29481.252, 0.5, 
  255.569, 4.02, 24.5, 39.3, "", 4.69, 78.74, 0.892}, 
 {"EST", "Europe", "Estonia", "2020-12-20", 21794., 575., 534.143, 174., 4., 
  3.571, 16429.219, 433.459, 402.659, 131.168, 3.015, 2.692, 1.13, 32., 
  24.123, 390., 293.998, 19.963, 15.049, 18.026, 13.589, 3172., 588820., 
  443.877, 2.391, 5366., 4.045, 0.1, 10., "tests performed", "", "", "", "", 
  "", "", "", "", "", 55.56, 1.326539*^6, 31.033, 42.7, 19.452, 13.491, 
  29481.252, 0.5, 255.569, 4.02, 24.5, 39.3, "", 4.69, 78.74, 0.892}, 
 {"EST", "Europe", "Estonia", "2020-12-21", 22083., 289., 528.286, 181., 7., 
  3.857, 16647.079, 217.86, 398.244, 136.445, 5.277, 2.908, 1.12, 29., 
  21.861, 376., 283.444, "", "", "", "", 5756., 594576., 448.216, 4.339, 
  5530., 4.169, 0.096, 10.5, "tests performed", "", "", "", "", "", "", "", 
  "", "", 55.56, 1.326539*^6, 31.033, 42.7, 19.452, 13.491, 29481.252, 0.5, 
  255.569, 4.02, 24.5, 39.3, "", 4.69, 78.74, 0.892}, 
 {"EST", "Europe", "Estonia", "2020-12-22", 22647., 564., 566.429, 187., 6., 
  4.286, 17072.246, 425.167, 426.997, 140.968, 4.523, 3.231, 1.11, 32., 
  24.123, 390., 293.998, "", "", "", "", 5898., 600474., 452.662, 4.446, 
  5521., 4.162, 0.103, 9.7, "tests performed", "", "", "", "", "", "", "", 
  "", "", 55.56, 1.326539*^6, 31.033, 42.7, 19.452, 13.491, 29481.252, 0.5, 
  255.569, 4.02, 24.5, 39.3, "", 4.69, 78.74, 0.892}, 
 {"EST", "Europe", "Estonia", "2020-12-23", 23309., 662., 576.857, 192., 5., 
  4.571, 17571.289, 499.043, 434.859, 144.738, 3.769, 3.446, 1.08, 35., 
  26.384, 384., 289.475, "", "", "", "", 7208., 607682., 458.096, 5.434, 
  5666., 4.271, 0.102, 9.8, "tests performed", "", "", "", "", "", "", "", 
  "", "", 55.56, 1.326539*^6, 31.033, 42.7, 19.452, 13.491, 29481.252, 0.5, 
  255.569, 4.02, 24.5, 39.3, "", 4.69, 78.74, 0.892}, 
 {"EST", "Europe", "Estonia", "2020-12-24", 24009., 700., 572.143, 195., 3., 
  4.429, 18098.978, 527.689, 431.305, 146.999, 2.262, 3.338, 1.07, 37., 
  27.892, 402., 303.044, "", "", "", "", 3748., 611430., 460.921, 2.825, 
  5304., 3.998, 0.108, 9.3, "tests performed", "", "", "", "", "", "", "", 
  "", "", 55.56, 1.326539*^6, 31.033, 42.7, 19.452, 13.491, 29481.252, 0.5, 
  255.569, 4.02, 24.5, 39.3, "", 4.69, 78.74, 0.892}, 
 {"EST", "Europe", "Estonia", "2020-12-25", 24582., 573., 560.571, 202., 7., 
  4.857, 18530.929, 431.951, 422.582, 152.276, 5.277, 3.662, 1.06, 40., 
  30.154, 428., 322.644, "", "", "", "", 3149., 614579., 463.295, 2.374, 
  4891., 3.687, 0.115, 8.7, "tests performed", "", "", "", "", "", "", "", 
  "", "", 55.56, 1.326539*^6, 31.033, 42.7, 19.452, 13.491, 29481.252, 0.5, 
  255.569, 4.02, 24.5, 39.3, "", 4.69, 78.74, 0.892}, 
 {"EST", "Europe", "Estonia", "2020-12-26", 25027., 445., 544., 204., 2., 
  4.857, 18866.388, 335.459, 410.09, 153.784, 1.508, 3.662, 1.05, 43., 
  32.415, 433., 326.413, "", "", "", "", 2574., 617153., 465.235, 1.94, 
  4501., 3.393, 0.121, 8.3, "tests performed", "", "", "", "", "", "", "", 
  "", "", 55.56, 1.326539*^6, 31.033, 42.7, 19.452, 13.491, 29481.252, 0.5, 
  255.569, 4.02, 24.5, 39.3, "", 4.69, 78.74, 0.892}, 
 {"EST", "Europe", "Estonia", "2020-12-27", 25392., 365., 514., 204., 0., 
  4.286, 19141.541, 275.152, 387.474, 153.784, 0., 3.231, 1.05, 41., 30.907, 
  450., 339.229, 28.947, 21.821, 20.504, 15.457, 3032., 620185., 467.521, 
  2.286, 4481., 3.378, 0.115, 8.7, "tests performed", 191., 191., "", "", "", 
  0.01, 0.01, "", "", 55.56, 1.326539*^6, 31.033, 42.7, 19.452, 13.491, 
  29481.252, 0.5, 255.569, 4.02, 24.5, 39.3, "", 4.69, 78.74, 0.892}, 
 {"EST", "Europe", "Estonia", "2020-12-28", 25808., 416., 532.143, 213., 9., 
  4.571, 19455.139, 313.598, 401.151, 160.568, 6.785, 3.446, 1.06, 44., 
  33.169, 432., 325.659, "", "", "", "", 4462., 624647., 470.885, 3.364, 
  4296., 3.239, 0.124, 8.1, "tests performed", 509., 509., "", 318., 318., 
  0.04, 0.04, "", 240., 55.56, 1.326539*^6, 31.033, 42.7, 19.452, 13.491, 
  29481.252, 0.5, 255.569, 4.02, 24.5, 39.3, "", 4.69, 78.74, 0.892}, 
 {"EST", "Europe", "Estonia", "2020-12-29", 26283., 475., 519.429, 221., 8., 
  4.857, 19813.213, 358.075, 391.567, 166.599, 6.031, 3.662, 1.07, 45., 
  33.923, 431., 324.906, "", "", "", "", 6670., 631317., 475.913, 5.028, 
  4406., 3.321, 0.118, 8.5, "tests performed", 876., 876., "", 367., 342., 
  0.07, 0.07, "", 258., 55.56, 1.326539*^6, 31.033, 42.7, 19.452, 13.491, 
  29481.252, 0.5, 255.569, 4.02, 24.5, 39.3, "", 4.69, 78.74, 0.892}, 
 {"EST", "Europe", "Estonia", "2020-12-30", 27256., 973., 563.857, 226., 5., 
  4.857, 20546.701, 733.488, 425.059, 170.368, 3.769, 3.662, 1.06, 40., 
  30.154, 409., 308.321, "", "", "", "", 5844., 637161., 480.318, 4.405, 
  4211., 3.174, 0.134, 7.5, "tests performed", 1890., 1890., "", 1014., 566., 
  0.14, 0.14, "", 427., 55.56, 1.326539*^6, 31.033, 42.7, 19.452, 13.491, 
  29481.252, 0.5, 255.569, 4.02, 24.5, 39.3, "", 4.69, 78.74, 0.892}, 
 {"EST", "Europe", "Estonia", "2020-12-31", 27990., 734., 568.714, 229., 3., 
  4.857, 21100.02, 553.32, 428.72, 172.63, 2.262, 3.662, 1.04, 43., 32.415, 
  390., 293.998, "", "", "", "", 3586., 640747., 483.022, 2.703, 4188., 
  3.157, 0.136, 7.4, "tests performed", 2476., 2476., "", 586., 571., 0.19, 
  0.19, "", 430., 55.56, 1.326539*^6, 31.033, 42.7, 19.452, 13.491, 
  29481.252, 0.5, 255.569, 4.02, 24.5, 39.3, "", 4.69, 78.74, 0.892}, 
 {"EST", "Europe", "Estonia", "2021-01-01", 28406., 416., 546.286, 234., 5., 
  4.571, 21413.618, 313.598, 411.813, 176.399, 3.769, 3.446, 1.02, 41., 
  30.907, 406., 306.06, "", "", "", "", 2342., 643089., 484.787, 1.765, 
  4073., 3.07, 0.134, 7.5, "tests performed", 2476., 2476., "", 0., 457., 
  0.19, 0.19, "", 345., 55.56, 1.326539*^6, 31.033, 42.7, 19.452, 13.491, 
  29481.252, 0.5, 255.569, 4.02, 24.5, 39.3, "", 4.69, 78.74, 0.892}, 
 {"EST", "Europe", "Estonia", "2021-01-02", 28789., 383., 537.429, 241., 7., 
  5.286, 21702.34, 288.721, 405.136, 181.676, 5.277, 3.985, 1.02, 43., 
  32.415, 409., 308.321, "", "", "", "", 3523., 646612., 487.443, 2.656, 
  4208., 3.172, 0.128, 7.8, "tests performed", 2506., 2506., "", 30., 386., 
  0.19, 0.19, "", 291., 55.56, 1.326539*^6, 31.033, 42.7, 19.452, 13.491, 
  29481.252, 0.5, 255.569, 4.02, 24.5, 39.3, "", 4.69, 78.74, 0.892}, 
 {"EST", "Europe", "Estonia", "2021-01-03", 29131., 342., 534.143, 244., 3., 
  5.714, 21960.153, 257.814, 402.659, 183.937, 2.262, 4.308, 1.03, 47., 
  35.431, 434., 327.167, 32.939, 24.831, 19.303, 14.551, 3453., 650065., 
  490.046, 2.603, 4269., 3.218, 0.125, 8., "tests performed", 2524., 2524., 
  "", 18., 333., 0.19, 0.19, "", 251., 55.56, 1.326539*^6, 31.033, 42.7, 
  19.452, 13.491, 29481.252, 0.5, 255.569, 4.02, 24.5, 39.3, "", 4.69, 78.74, 
  0.892}, {"EST", "Europe", "Estonia", "2021-01-04", 29521., 390., 530.429, 
  251., 7., 5.429, 22254.152, 293.998, 399.859, 189.214, 5.277, 4.092, 1.04, 
  46., 34.677, 403., 303.798, "", "", "", "", 3894., 653959., 492.981, 2.935, 
  4187., 3.156, 0.127, 7.9, "tests performed", 3166., 3166., "", 642., 380., 
  0.24, 0.24, "", 286., 55.56, 1.326539*^6, 31.033, 42.7, 19.452, 13.491, 
  29481.252, 0.5, 255.569, 4.02, 24.5, 39.3, "", 4.69, 78.74, 0.892}, 
 {"EST", "Europe", "Estonia", "2021-01-05", 29950., 429., 523.857, 258., 7., 
  5.286, 22577.55, 323.398, 394.905, 194.491, 5.277, 3.985, 1.06, 47., 
  35.431, 410., 309.075, "", "", "", "", 5605., 659564., 497.207, 4.225, 
  4035., 3.042, 0.13, 7.7, "tests performed", 4976., 4976., "", 1810., 586., 
  0.38, 0.38, "", 442., 55.56, 1.326539*^6, 31.033, 42.7, 19.452, 13.491, 
  29481.252, 0.5, 255.569, 4.02, 24.5, 39.3, "", 4.69, 78.74, 0.892}, 
 {"EST", "Europe", "Estonia", "2021-01-06", 30667., 717., 487.286, 261., 3., 
  5., 23118.054, 540.504, 367.336, 196.753, 2.262, 3.769, 1.07, 50., 37.692, 
  403., 303.798, "", "", "", "", 7175., 666739., 502.615, 5.409, 4225., 
  3.185, 0.115, 8.7, "tests performed", 6587., 6587., "", 1611., 671., 0.5, 
  0.5, "", 506., 55.56, 1.326539*^6, 31.033, 42.7, 19.452, 13.491, 29481.252, 
  0.5, 255.569, 4.02, 24.5, 39.3, "", 4.69, 78.74, 0.892}, 
 {"EST", "Europe", "Estonia", "2021-01-07", 31751., 1084., 537.286, 265., 4., 
  5.143, 23935.218, 817.164, 405.028, 199.768, 3.015, 3.877, 1.08, 44., 
  33.169, 412., 310.583, "", "", "", "", 5683., 672422., 506.9, 4.284, 4525., 
  3.411, 0.119, 8.4, "tests performed", 7929., 7929., "", 1342., 779., 0.6, 
  0.6, "", 587., 55.56, 1.326539*^6, 31.033, 42.7, 19.452, 13.491, 29481.252, 
  0.5, 255.569, 4.02, 24.5, 39.3, "", 4.69, 78.74, 0.892}, 
 {"EST", "Europe", "Estonia", "2021-01-08", 32537., 786., 590.143, 270., 5., 
  5.143, 24527.737, 592.519, 444.874, 203.537, 3.769, 3.877, 1.06, 42., 
  31.661, 403., 303.798, "", "", "", "", 5422., 677844., 510.987, 4.087, 
  4965., 3.743, 0.119, 8.4, "tests performed", 10144., 10144., "", 2215., 
  1095., 0.76, 0.76, "", 825., 55.56, 1.326539*^6, 31.033, 42.7, 19.452, 
  13.491, 29481.252, 0.5, 255.569, 4.02, 24.5, 39.3, "", 4.69, 78.74, 0.892}, 
 {"EST", "Europe", "Estonia", "2021-01-09", 33089., 552., 614.286, 278., 8., 
  5.286, 24943.858, 416.12, 463.074, 209.568, 6.031, 3.985, 1.04, 42., 
  31.661, 406., 306.06, "", "", "", "", 3913., 681757., 513.937, 2.95, 5021., 
  3.785, 0.122, 8.2, "tests performed", 10695., 10695., "", 551., 1170., 
  0.81, 0.81, "", 882., 55.56, 1.326539*^6, 31.033, 42.7, 19.452, 13.491, 
  29481.252, 0.5, 255.569, 4.02, 24.5, 39.3, "", 4.69, 78.74, 0.892}, 
 {"EST", "Europe", "Estonia", "2021-01-10", 33516., 427., 626.429, 283., 5., 
  5.571, 25265.748, 321.89, 472.228, 213.337, 3.769, 4.2, 1.02, 43., 32.415, 
  421., 317.367, 30.943, 23.326, 19.153, 14.438, 3564., 685321., 516.623, 
  2.687, 5037., 3.797, 0.124, 8., "tests performed", 10918., 10918., "", 
  223., 1199., 0.82, 0.82, "", 904., 55.56, 1.326539*^6, 31.033, 42.7, 
  19.452, 13.491, 29481.252, 0.5, 255.569, 4.02, 24.5, 39.3, "", 4.69, 78.74, 
  0.892}, {"EST", "Europe", "Estonia", "2021-01-11", 33805., 289., 612., 
  287., 4., 5.143, 25483.608, 217.86, 461.351, 216.352, 3.015, 3.877, 1., 
  43., 32.415, 417., 314.352, "", "", "", "", 3952., 689273., 519.603, 2.979, 
  5045., 3.803, 0.121, 8.2, "tests performed", 11768., 11767., 1., 850., 
  1229., 0.89, 0.89, 0., 926., 50., 1.326539*^6, 31.033, 42.7, 19.452, 
  13.491, 29481.252, 0.5, 255.569, 4.02, 24.5, 39.3, "", 4.69, 78.74, 0.892}, 
 {"EST", "Europe", "Estonia", "2021-01-12", 34138., 333., 598.286, 292., 5., 
  4.857, 25734.637, 251.029, 451.013, 220.122, 3.769, 3.662, 0.99, 44., 
  33.169, 420., 316.613, "", "", "", "", 6876., 696149., 524.786, 5.183, 
  5226., 3.94, 0.114, 8.7, "tests performed", 13348., 13347., 1., 1580., 
  1196., 1.01, 1.01, 0., 902., 50., 1.326539*^6, 31.033, 42.7, 19.452, 
  13.491, 29481.252, 0.5, 255.569, 4.02, 24.5, 39.3, "", 4.69, 78.74, 0.892}, 
 {"EST", "Europe", "Estonia", "2021-01-13", 34991., 853., 617.714, 301., 9., 
  5.714, 26377.664, 643.027, 465.659, 226.906, 6.785, 4.308, 0.99, 45., 
  33.923, 402., 303.044, "", "", "", "", 5967., 702116., 529.284, 4.498, 
  5054., 3.81, 0.122, 8.2, "tests performed", 14743., 14742., 1., 1395., 
  1165., 1.11, 1.11, 0., 878., 50., 1.326539*^6, 31.033, 42.7, 19.452, 
  13.491, 29481.252, 0.5, 255.569, 4.02, 24.5, 39.3, "", 4.69, 78.74, 0.892}, 
 {"EST", "Europe", "Estonia", "2021-01-14", 35621., 630., 552.857, 311., 10., 
  6.571, 26852.584, 474.92, 416.767, 234.445, 7.538, 4.954, 0.98, 44., 
  33.169, 401., 302.29, "", "", "", "", 4303., 706419., 532.528, 3.244, 
  4857., 3.661, 0.114, 8.8, "tests performed", 16523., 16522., 1., 1780., 
  1228., 1.25, 1.25, 0., 926., 50., 1.326539*^6, 31.033, 42.7, 19.452, 
  13.491, 29481.252, 0.5, 255.569, 4.02, 24.5, 39.3, "", 4.69, 78.74, 0.892}, 
 {"EST", "Europe", "Estonia", "2021-01-15", 36096., 475., 508.429, 316., 5., 
  6.571, 27210.659, 358.075, 383.274, 238.214, 3.769, 4.954, 0.97, 44., 
  33.169, 394., 297.014, "", "", "", "", 4874., 711293., 536.202, 3.674, 
  4778., 3.602, 0.106, 9.4, "tests performed", 17804., 17803., 1., 1281., 
  1094., 1.34, 1.34, 0., 825., 50., 1.326539*^6, 31.033, 42.7, 19.452, 
  13.491, 29481.252, 0.5, 255.569, 4.02, 24.5, 39.3, "", 4.69, 78.74, 0.892}, 
 {"EST", "Europe", "Estonia", "2021-01-16", 36691., 595., 514.571, 320., 4., 
  6., 27659.194, 448.536, 387.905, 241.229, 3.015, 4.523, 0.98, 44., 33.169, 
  409., 308.321, "", "", "", "", 3167., 714460., 538.59, 2.387, 4672., 3.522, 
  0.11, 9.1, "tests performed", 18024., 18023., 1., 220., 1047., 1.36, 1.36, 
  0., 789., 50., 1.326539*^6, 31.033, 42.7, 19.452, 13.491, 29481.252, 0.5, 
  255.569, 4.02, 24.5, 39.3, "", 4.69, 78.74, 0.892}, 
 {"EST", "Europe", "Estonia", "2021-01-17", 37079., 388., 509., 325., 5., 6., 
  27951.685, 292.49, 383.705, 244.998, 3.769, 4.523, 0.98, 45., 33.923, 436., 
  328.675, 28.947, 21.821, 21.03, 15.853, 2735., 717195., 540.651, 2.062, 
  4553., 3.432, 0.112, 8.9, "tests performed", 18120., 18053., 67., 96., 
  1029., 1.37, 1.36, 0.01, 776., 50., 1.326539*^6, 31.033, 42.7, 19.452, 
  13.491, 29481.252, 0.5, 255.569, 4.02, 24.5, 39.3, "", 4.69, 78.74, 0.892}, 
 {"EST", "Europe", "Estonia", "2021-01-18", 37344., 265., 505.571, 333., 8., 
  6.571, 28151.453, 199.768, 381.121, 251.029, 6.031, 4.954, 0.98, 44., 
  33.169, 436., 328.675, "", "", "", "", 5300., 722495., 544.647, 3.995, 
  4746., 3.578, 0.107, 9.4, "tests performed", 19154., 18712., 442., 1034., 
  1055., 1.44, 1.41, 0.03, 795., 44.44, 1.326539*^6, 31.033, 42.7, 19.452, 
  13.491, 29481.252, 0.5, 255.569, 4.02, 24.5, 39.3, "", 4.69, 78.74, 0.892}, 
 {"EST", "Europe", "Estonia", "2021-01-19", 37941., 597., 543.286, 344., 11., 
  7.429, 28601.496, 450.043, 409.551, 259.321, 8.292, 5.6, 0.99, 46., 34.677, 
  415., 312.844, "", "", "", "", 6118., 728613., 549.259, 4.612, 4638., 
  3.496, 0.117, 8.5, "tests performed", 20316., 19471., 845., 1162., 995., 
  1.53, 1.47, 0.06, 750., 44.44, 1.326539*^6, 31.033, 42.7, 19.452, 13.491, 
  29481.252, 0.5, 255.569, 4.02, 24.5, 39.3, "", 4.69, 78.74, 0.892}, 
 {"EST", "Europe", "Estonia", "2021-01-20", 38544., 603., 507.571, 349., 5., 
  6.857, 29056.062, 454.566, 382.628, 263.091, 3.769, 5.169, 0.98, 45., 
  33.923, 409., 308.321, "", "", "", "", 5386., 733999., 553.319, 4.06, 
  4555., 3.434, 0.111, 9., "tests performed", 21799., 20323., 1476., 1483., 
  1008., 1.64, 1.53, 0.11, 760., 44.44, 1.326539*^6, 31.033, 42.7, 19.452, 
  13.491, 29481.252, 0.5, 255.569, 4.02, 24.5, 39.3, "", 4.69, 78.74, 0.892}, 
 {"EST", "Europe", "Estonia", "2021-01-21", 39212., 668., 513., 354., 5., 
  6.143, 29559.628, 503.566, 386.721, 266.86, 3.769, 4.631, 0.97, 46., 
  34.677, 418., 315.106, "", "", "", "", 4738., 738737., 556.891, 3.572, 
  4617., 3.48, 0.111, 9., "tests performed", 23981., 21840., 2141., 2182., 
  1065., 1.81, 1.65, 0.16, 803., 44.44, 1.326539*^6, 31.033, 42.7, 19.452, 
  13.491, 29481.252, 0.5, 255.569, 4.02, 24.5, 39.3, "", 4.69, 78.74, 0.892}, 
 {"EST", "Europe", "Estonia", "2021-01-22", 39701., 489., 515., 358., 4., 6., 
  29928.257, 368.628, 388.228, 269.875, 3.015, 4.523, 0.97, 45., 33.923, 
  413., 311.336, "", "", "", "", 5034., 743771., 560.685, 3.795, 4640., 
  3.498, 0.111, 9., "tests performed", 25485., 23075., 2410., 1504., 1097., 
  1.92, 1.74, 0.18, 827., 44.44, 1.326539*^6, 31.033, 42.7, 19.452, 13.491, 
  29481.252, 0.5, 255.569, 4.02, 24.5, 39.3, "", 4.69, 78.74, 0.892}, 
 {"EST", "Europe", "Estonia", "2021-01-23", 40184., 483., 499., 368., 10., 
  6.857, 30292.362, 364.105, 376.167, 277.414, 7.538, 5.169, 0.98, 45., 
  33.923, 430., 324.152, "", "", "", "", 4648., 748419., 564.189, 3.504, 
  4851., 3.657, 0.103, 9.7, "tests performed", 25743., 23330., 2413., 258., 
  1103., 1.94, 1.76, 0.18, 831., 44.44, 1.326539*^6, 31.033, 42.7, 19.452, 
  13.491, 29481.252, 0.5, 255.569, 4.02, 24.5, 39.3, "", 4.69, 78.74, 0.892}, 
 {"EST", "Europe", "Estonia", "2021-01-24", 40716., 532., 519.571, 376., 8., 
  7.286, 30693.406, 401.044, 391.674, 283.444, 6.031, 5.492, 0.99, 45., 
  33.923, 435., 327.921, 31.941, 24.079, 21.631, 16.306, 3191., 751610., 
  566.595, 2.406, 4916., 3.706, 0.106, 9.5, "tests performed", 25904., 
  23491., 2413., 161., 1112., 1.95, 1.77, 0.18, 838., 44.44, 1.326539*^6, 
  31.033, 42.7, 19.452, 13.491, 29481.252, 0.5, 255.569, 4.02, 24.5, 39.3, 
  "", 4.69, 78.74, 0.892}, {"EST", "Europe", "Estonia", "2021-01-25", 40975., 
  259., 518.714, 383., 7., 7.143, 30888.651, 195.245, 391.028, 288.721, 
  5.277, 5.385, 0.99, 41., 30.907, 430., 324.152, "", "", "", "", 4949., 
  756559., 570.325, 3.731, 4866., 3.668, 0.107, 9.4, "tests performed", 
  26967., 23867., 3100., 1063., 1116., 2.03, 1.8, 0.23, 841., 44.44, 
  1.326539*^6, 31.033, 42.7, 19.452, 13.491, 29481.252, 0.5, 255.569, 4.02, 
  24.5, 39.3, "", 4.69, 78.74, 0.892}, {"EST", "Europe", "Estonia", 
  "2021-01-26", 41330., 355., 484.143, 392., 9., 6.857, 31156.265, 267.614, 
  364.967, 295.506, 6.785, 5.169, 0.99, 39., 29.4, 414., 312.09, "", "", "", 
  "", 6185., 762744., 574.988, 4.663, 4876., 3.676, 0.099, 10.1, 
  "tests performed", 29361., 24611., 4750., 2394., 1292., 2.21, 1.86, 0.36, 
  974., 44.44, 1.326539*^6, 31.033, 42.7, 19.452, 13.491, 29481.252, 0.5, 
  255.569, 4.02, 24.5, 39.3, "", 4.69, 78.74, 0.892}, 
 {"EST", "Europe", "Estonia", "2021-01-27", 41966., 636., 488.857, 398., 6., 
  7., 31635.708, 479.443, 368.521, 300.029, 4.523, 5.277, 1., 41., 30.907, 
  408., 307.567, "", "", "", "", 5577., 768321., 579.192, 4.204, 4903., 
  3.696, 0.1, 10., "tests performed", 31496., 25251., 6245., 2135., 1385., 
  2.37, 1.9, 0.47, 1044., 44.44, 1.326539*^6, 31.033, 42.7, 19.452, 13.491, 
  29481.252, 0.5, 255.569, 4.02, 24.5, 39.3, "", 4.69, 78.74, 0.892}, 
 {"EST", "Europe", "Estonia", "2021-01-28", 42656., 690., 492., 406., 8., 
  7.429, 32155.858, 520.151, 370.89, 306.06, 6.031, 5.6, 1.01, 43., 32.415, 
  430., 324.152, "", "", "", "", 6253., 774574., 583.906, 4.714, 5120., 3.86, 
  0.096, 10.4, "tests performed", 33969., 26323., 7646., 2473., 1427., 2.56, 
  1.98, 0.58, 1076., 44.44, 1.326539*^6, 31.033, 42.7, 19.452, 13.491, 
  29481.252, 0.5, 255.569, 4.02, 24.5, 39.3, "", 4.69, 78.74, 0.892}, 
 {"EST", "Europe", "Estonia", "2021-01-29", 43343., 687., 520.286, 409., 3., 
  7.286, 32673.747, 517.889, 392.213, 308.321, 2.262, 5.492, 1.02, 42., 
  31.661, 430., 324.152, "", "", "", "", 4681., 779255., 587.435, 3.529, 
  5069., 3.821, 0.103, 9.7, "tests performed", 37177., 27545., 9632., 3208., 
  1670., 2.8, 2.08, 0.73, 1259., 42.59, 1.326539*^6, 31.033, 42.7, 19.452, 
  13.491, 29481.252, 0.5, 255.569, 4.02, 24.5, 39.3, "", 4.69, 78.74, 0.892}, 
 {"EST", "Europe", "Estonia", "2021-01-30", 43747., 404., 509., 411., 2., 
  6.143, 32978.299, 304.552, 383.705, 309.829, 1.508, 4.631, 1.02, 37., 
  27.892, 441., 332.444, "", "", "", "", 3770., 783025., 590.277, 2.842, 
  4944., 3.727, 0.103, 9.7, "tests performed", 38008., 27811., 10197., 831., 
  1752., 2.87, 2.1, 0.77, 1321., 42.59, 1.326539*^6, 31.033, 42.7, 19.452, 
  13.491, 29481.252, 0.5, 255.569, 4.02, 24.5, 39.3, "", 4.69, 78.74, 0.892}, 
 {"EST", "Europe", "Estonia", "2021-01-31", 44208., 461., 498.857, 419., 8., 
  6.143, 33325.82, 347.521, 376.059, 315.86, 6.031, 4.631, 1.02, 38., 28.646, 
  447., 336.967, 25.952, 19.564, 22.532, 16.986, 3198., 786223., 592.687, 
  2.411, 4945., 3.728, 0.101, 9.9, "tests performed", 38546., 28096., 10450., 
  538., 1806., 2.91, 2.12, 0.79, 1361., 42.59, 1.326539*^6, 31.033, 42.7, 
  19.452, 13.491, 29481.252, 0.5, 255.569, 4.02, 24.5, 39.3, "", 4.69, 78.74, 
  0.892}, {"EST", "Europe", "Estonia", "2021-02-01", 44575., 367., 514.286, 
  422., 3., 5.571, 33602.48, 276.66, 387.69, 318.121, 2.262, 4.2, 1.03, 31., 
  23.369, 444., 334.706, "", "", "", "", 4409., 790632., 596.011, 3.324, 
  4868., 3.67, 0.106, 9.5, "tests performed", 40155., 28816., 11339., 1609., 
  1884., 3.03, 2.17, 0.85, 1420., 42.59, 1.326539*^6, 31.033, 42.7, 19.452, 
  13.491, 29481.252, 0.5, 255.569, 4.02, 24.5, 39.3, "", 4.69, 78.74, 0.892}, 
 {"EST", "Europe", "Estonia", "2021-02-02", 44978., 403., 521.143, 424., 2., 
  4.571, 33906.278, 303.798, 392.859, 319.629, 1.508, 3.446, 1.04, 32., 
  24.123, 445., 335.459, "", "", "", "", 6030., 796662., 600.557, 4.546, 
  4845., 3.652, 0.108, 9.3, "tests performed", 42926., 30063., 12863., 2771., 
  1938., 3.24, 2.27, 0.97, 1461., 42.59, 1.326539*^6, 31.033, 42.7, 19.452, 
  13.491, 29481.252, 0.5, 255.569, 4.02, 24.5, 39.3, "", 4.69, 78.74, 0.892}, 
 {"EST", "Europe", "Estonia", "2021-02-03", 45663., 685., 528.143, 433., 9., 
  5., 34422.659, 516.381, 398.136, 326.413, 6.785, 3.769, 1.04, 33., 24.877, 
  457., 344.506, "", "", "", "", 5260., 801922., 604.522, 3.965, 4800., 
  3.618, 0.11, 9.1, "tests performed", 46122., 31726., 14396., 3196., 2089., 
  3.48, 2.39, 1.09, 1575., 41.67, 1.326539*^6, 31.033, 42.7, 19.452, 13.491, 
  29481.252, 0.5, 255.569, 4.02, 24.5, 39.3, "", 4.69, 78.74, 0.892}, 
 {"EST", "Europe", "Estonia", "2021-02-04", 46334., 671., 525.429, 443., 10., 
  5.286, 34928.487, 505.828, 396.09, 333.952, 7.538, 3.985, 1.05, 36., 
  27.138, 468., 352.798, "", "", "", "", 5323., 807245., 608.535, 4.013, 
  4667., 3.518, 0.113, 8.9, "tests performed", 49723., 33770., 15953., 3601., 
  2251., 3.75, 2.55, 1.2, 1697., 41.67, 1.326539*^6, 31.033, 42.7, 19.452, 
  13.491, 29481.252, 0.5, 255.569, 4.02, 24.5, 39.3, "", 4.69, 78.74, 0.892}, 
 {"EST", "Europe", "Estonia", "2021-02-05", 46925., 591., 511.714, 447., 4., 
  5.429, 35374.007, 445.52, 385.751, 336.967, 3.015, 4.092, 1.06, 32., 
  24.123, 463., 349.029, "", "", "", "", 5642., 812887., 612.788, 4.253, 
  4805., 3.622, 0.106, 9.4, "tests performed", 52787., 35319., 17468., 3064., 
  2230., 3.98, 2.66, 1.32, 1681., 41.67, 1.326539*^6, 31.033, 42.7, 19.452, 
  13.491, 29481.252, 0.5, 255.569, 4.02, 24.5, 39.3, "", 4.69, 78.74, 0.892}, 
 {"EST", "Europe", "Estonia", "2021-02-06", 47512., 587., 537.857, 456., 9., 
  6.429, 35816.512, 442.505, 405.459, 343.752, 6.785, 4.846, 1.07, 33., 
  24.877, 467., 352.044, "", "", "", "", 4087., 816974., 615.869, 3.081, 
  4850., 3.656, 0.111, 9., "tests performed", 53340., 35727., 17613., 553., 
  2190., 4.02, 2.69, 1.33, 1651., 41.67, 1.326539*^6, 31.033, 42.7, 19.452, 
  13.491, 29481.252, 0.5, 255.569, 4.02, 24.5, 39.3, "", 4.69, 78.74, 0.892}, 
 {"EST", "Europe", "Estonia", "2021-02-07", 47928., 416., 531.429, 461., 5., 
  6., 36130.11, 313.598, 400.613, 347.521, 3.769, 4.523, 1.08, 31., 23.369, 
  477., 359.582, 20.961, 15.802, 21.856, 16.476, 3102., 820076., 618.207, 
  2.338, 4836., 3.646, 0.11, 9.1, "tests performed", 53397., 35738., 17659., 
  57., 2122., 4.03, 2.69, 1.33, 1600., 41.67, 1.326539*^6, 31.033, 42.7, 
  19.452, 13.491, 29481.252, 0.5, 255.569, 4.02, 24.5, 39.3, "", 4.69, 78.74, 
  0.892}, {"EST", "Europe", "Estonia", "2021-02-08", 48267., 339., 527.429, 
  466., 5., 6.286, 36385.662, 255.552, 397.597, 351.29, 3.769, 4.738, 1.09, 
  31., 23.369, 475., 358.075, "", "", "", "", 5269., 825345., 622.179, 3.972, 
  4959., 3.738, 0.106, 9.4, "tests performed", 55022., 36735., 18287., 1625., 
  2124., 4.15, 2.77, 1.38, 1601., 41.67, 1.326539*^6, 31.033, 42.7, 19.452, 
  13.491, 29481.252, 0.5, 255.569, 4.02, 24.5, 39.3, "", 4.69, 78.74, 0.892}, 
 {"EST", "Europe", "Estonia", "2021-02-09", 48809., 542., 547.286, 474., 8., 
  7.143, 36794.244, 408.582, 412.567, 357.321, 6.031, 5.385, 1.11, 35., 
  26.384, 467., 352.044, "", "", "", "", 5899., 831244., 626.626, 4.447, 
  4940., 3.724, 0.111, 9., "tests performed", 58168., 39011., 19157., 3146., 
  2177., 4.38, 2.94, 1.44, 1641., 41.67, 1.326539*^6, 31.033, 42.7, 19.452, 
  13.491, 29481.252, 0.5, 255.569, 4.02, 24.5, 39.3, "", 4.69, 78.74, 0.892}, 
 {"EST", "Europe", "Estonia", "2021-02-10", 49605., 796., 563.143, 477., 3., 
  6.286, 37394.302, 600.058, 424.52, 359.582, 2.262, 4.738, 1.12, 33., 
  24.877, 477., 359.582, "", "", "", "", 5751., 836995., 630.961, 4.335, 
  5010., 3.777, 0.112, 8.9, "tests performed", 61667., 41603., 20064., 3499., 
  2221., 4.65, 3.14, 1.51, 1674., 41.67, 1.326539*^6, 31.033, 42.7, 19.452, 
  13.491, 29481.252, 0.5, 255.569, 4.02, 24.5, 39.3, "", 4.69, 78.74, 0.892}, 
 {"EST", "Europe", "Estonia", "2021-02-11", 50280., 675., 563.714, 480., 3., 
  5.286, 37903.145, 508.843, 424.951, 361.844, 2.262, 3.985, 1.13, 31., 
  23.369, 461., 347.521, "", "", "", "", 5359., 842354., 635.001, 4.04, 
  5016., 3.781, 0.112, 8.9, "tests performed", 65708., 44358., 21350., 4041., 
  2284., 4.95, 3.34, 1.61, 1722., 41.67, 1.326539*^6, 31.033, 42.7, 19.452, 
  13.491, 29481.252, 0.5, 255.569, 4.02, 24.5, 39.3, "", 4.69, 78.74, 0.892}, 
 {"EST", "Europe", "Estonia", "2021-02-12", 50993., 713., 581.143, 486., 6., 
  5.571, 38440.634, 537.489, 438.09, 366.367, 4.523, 4.2, 1.14, 34., 25.631, 
  465., 350.536, "", "", "", "", 5327., 847681., 639.017, 4.016, 4971., 
  3.747, 0.117, 8.6, "tests performed", 68043., 45891., 22152., 2335., 2179., 
  5.13, 3.46, 1.67, 1643., 41.67, 1.326539*^6, 31.033, 42.7, 19.452, 13.491, 
  29481.252, 0.5, 255.569, 4.02, 24.5, 39.3, "", 4.69, 78.74, 0.892}, 
 {"EST", "Europe", "Estonia", "2021-02-13", 51749., 756., 605.286, 491., 5., 
  5., 39010.538, 569.904, 456.289, 370.136, 3.769, 3.769, 1.16, 36., 27.138, 
  489., 368.628, "", "", "", "", 4984., 852665., 642.774, 3.757, 5099., 
  3.844, 0.119, 8.4, "tests performed", 68334., 46023., 22311., 291., 2142., 
  5.15, 3.47, 1.68, 1615., 41.67, 1.326539*^6, 31.033, 42.7, 19.452, 13.491, 
  29481.252, 0.5, 255.569, 4.02, 24.5, 39.3, "", 4.69, 78.74, 0.892}, 
 {"EST", "Europe", "Estonia", "2021-02-14", 52416., 667., 641.143, 495., 4., 
  4.857, 39513.35, 502.812, 483.32, 373.151, 3.015, 3.662, 1.17, 36., 27.138, 
  500., 376.921, 21.96, 16.554, 22.758, 17.156, 3061., 855726., 645.082, 
  2.308, 5093., 3.839, 0.126, 7.9, "tests performed", 68395., 46025., 22370., 
  61., 2143., 5.16, 3.47, 1.69, 1615., 41.67, 1.326539*^6, 31.033, 42.7, 
  19.452, 13.491, 29481.252, 0.5, 255.569, 4.02, 24.5, 39.3, "", 4.69, 78.74, 
  0.892}, {"EST", "Europe", "Estonia", "2021-02-15", 52827., 411., 651.429, 
  501., 6., 5., 39823.179, 309.829, 491.074, 377.675, 4.523, 3.769, 1.17, 
  35., 26.384, 501., 377.675, "", "", "", "", 5759., 861485., 649.423, 4.341, 
  5163., 3.892, 0.126, 7.9, "tests performed", 69240., 46643., 22597., 845., 
  2031., 5.22, 3.52, 1.7, 1531., 41.67, 1.326539*^6, 31.033, 42.7, 19.452, 
  13.491, 29481.252, 0.5, 255.569, 4.02, 24.5, 39.3, "", 4.69, 78.74, 0.892}, 
 {"EST", "Europe", "Estonia", "2021-02-16", 53444., 617., 662.143, 508., 7., 
  4.857, 40288.299, 465.12, 499.151, 382.951, 5.277, 3.662, 1.18, 35., 
  26.384, 509., 383.705, "", "", "", "", 6369., 867854., 654.224, 4.801, 
  5230., 3.943, 0.127, 7.9, "tests performed", 71643., 48473., 23170., 2403., 
  1925., 5.4, 3.65, 1.75, 1451., 41.67, 1.326539*^6, 31.033, 42.7, 19.452, 
  13.491, 29481.252, 0.5, 255.569, 4.02, 24.5, 39.3, "", 4.69, 78.74, 0.892}, 
 {"EST", "Europe", "Estonia", "2021-02-17", 54300., 856., 670.714, 510., 2., 
  4.714, 40933.587, 645.288, 505.612, 384.459, 1.508, 3.554, 1.19, 35., 
  26.384, 497., 374.659, "", "", "", "", 8577., 876431., 660.69, 6.466, 
  5634., 4.247, 0.119, 8.4, "tests performed", 75973., 52140., 23833., 4330., 
  2044., 5.73, 3.93, 1.8, 1541., 41.67, 1.326539*^6, 31.033, 42.7, 19.452, 
  13.491, 29481.252, 0.5, 255.569, 4.02, 24.5, 39.3, "", 4.69, 78.74, 0.892}, 
 {"EST", "Europe", "Estonia", "2021-02-18", 55295., 995., 716.429, 514., 4., 
  4.857, 41683.66, 750.072, 540.074, 387.474, 3.015, 3.662, 1.2, 37., 27.892, 
  503., 379.182, "", "", "", "", 6407., 882838., 665.52, 4.83, 5783., 4.359, 
  0.124, 8.1, "tests performed", 82274., 57426., 24848., 6301., 2367., 6.2, 
  4.33, 1.87, 1784., 41.67, 1.326539*^6, 31.033, 42.7, 19.452, 13.491, 
  29481.252, 0.5, 255.569, 4.02, 24.5, 39.3, "", 4.69, 78.74, 0.892}, 
 {"EST", "Europe", "Estonia", "2021-02-19", 56246., 951., 750.429, 518., 4., 
  4.571, 42400.563, 716.903, 565.704, 390.49, 3.015, 3.446, 1.21, 38., 
  28.646, 492., 370.89, "", "", "", "", 5727., 888565., 669.837, 4.317, 
  5841., 4.403, 0.128, 7.8, "tests performed", 87049., 61201., 25848., 4775., 
  2715., 6.56, 4.61, 1.95, 2047., 41.67, 1.326539*^6, 31.033, 42.7, 19.452, 
  13.491, 29481.252, 0.5, 255.569, 4.02, 24.5, 39.3, "", 4.69, 78.74, 0.892}, 
 {"EST", "Europe", "Estonia", "2021-02-20", 57033., 787., 754.857, 528., 10., 
  5.286, 42993.836, 593.273, 569.043, 398.028, 7.538, 3.985, 1.21, 36., 
  27.138, 502., 378.428, "", "", "", "", 4599., 893164., 673.304, 3.467, 
  5786., 4.362, 0.13, 7.7, "tests performed", 87859., 61789., 26070., 810., 
  2789., 6.62, 4.66, 1.97, 2102., 41.67, 1.326539*^6, 31.033, 42.7, 19.452, 
  13.491, 29481.252, 0.5, 255.569, 4.02, 24.5, 39.3, "", 4.69, 78.74, 0.892}, 
 {"EST", "Europe", "Estonia", "2021-02-21", 57616., 583., 742.857, 535., 7., 
  5.714, 43433.325, 439.49, 559.996, 403.305, 5.277, 4.308, 1.22, 41., 
  30.907, 520., 391.998, 27.949, 21.069, 25.086, 18.911, 5801., 898965., 
  677.677, 4.373, 6177., 4.656, 0.12, 8.3, "tests performed", 88692., 62301., 
  26391., 833., 2900., 6.69, 4.7, 1.99, 2186., 41.67, 1.326539*^6, 31.033, 
  42.7, 19.452, 13.491, 29481.252, 0.5, 255.569, 4.02, 24.5, 39.3, "", 4.69, 
  78.74, 0.892}, {"EST", "Europe", "Estonia", "2021-02-22", 58445., 829., 
  802.571, 540., 5., 5.571, 44058.26, 624.935, 605.012, 407.074, 3.769, 4.2, 
  1.24, 44., 33.169, 492., 370.89, "", "", "", "", 6569., 905534., 682.629, 
  4.952, 6293., 4.744, 0.128, 7.8, "tests performed", 91685., 64395., 27290., 
  2993., 3206., 6.91, 4.85, 2.06, 2417., 41.67, 1.326539*^6, 31.033, 42.7, 
  19.452, 13.491, 29481.252, 0.5, 255.569, 4.02, 24.5, 39.3, "", 4.69, 78.74, 
  0.892}, {"EST", "Europe", "Estonia", "2021-02-23", 59407., 962., 851.857, 
  553., 13., 6.429, 44783.455, 725.195, 642.165, 416.874, 9.8, 4.846, 1.25, 
  39., 29.4, 469., 353.552, "", "", "", "", 5909., 911443., 687.083, 4.454, 
  6227., 4.694, 0.137, 7.3, "tests performed", 96390., 68181., 28209., 4705., 
  3535., 7.27, 5.14, 2.13, 2665., 41.67, 1.326539*^6, 31.033, 42.7, 19.452, 
  13.491, 29481.252, 0.5, 255.569, 4.02, 24.5, 39.3, "", 4.69, 78.74, 0.892}, 
 {"EST", "Europe", "Estonia", "2021-02-24", 60475., 1068., 882.143, 557., 4., 
  6.714, 45588.558, 805.103, 664.996, 419.89, 3.015, 5.062, 1.25, 41., 
  30.907, 498., 375.413, "", "", "", "", 4850., 916293., 690.74, 3.656, 
  5695., 4.293, 0.155, 6.5, "tests performed", 96853., 68512., 28341., 463., 
  2983., 7.3, 5.16, 2.14, 2249., 41.67, 1.326539*^6, 31.033, 42.7, 19.452, 
  13.491, 29481.252, 0.5, 255.569, 4.02, 24.5, 39.3, "", 4.69, 78.74, 0.892}, 
 {"EST", "Europe", "Estonia", "2021-02-25", 61627., 1152., 904.571, 567., 
  10., 7.571, 46456.983, 868.425, 681.903, 427.428, 7.538, 5.708, 1.26, 43., 
  32.415, 504., 379.936, "", "", "", "", 6400., 922693., 695.564, 4.825, 
  5694., 4.292, 0.159, 6.3, "tests performed", 103391., 72239., 31152., 
  6538., 3017., 7.79, 5.45, 2.35, 2274., 41.67, 1.326539*^6, 31.033, 42.7, 
  19.452, 13.491, 29481.252, 0.5, 255.569, 4.02, 24.5, 39.3, "", 4.69, 78.74, 
  0.892}, {"EST", "Europe", "Estonia", "2021-02-26", 62830., 1203., 940.571, 
  575., 8., 8.143, 47363.854, 906.871, 709.042, 433.459, 6.031, 6.138, 1.27, 
  41., 30.907, 509., 383.705, "", "", "", "", 9485., 932178., 702.714, 7.15, 
  6230., 4.696, 0.151, 6.6, "tests performed", 110930., 77421., 33509., 
  7539., 3412., 8.36, 5.84, 2.53, 2572., 41.67, 1.326539*^6, 31.033, 42.7, 
  19.452, 13.491, 29481.252, 0.5, 255.569, 4.02, 24.5, 39.3, "", 4.69, 78.74, 
  0.892}, {"EST", "Europe", "Estonia", "2021-02-27", 64399., 1569., 1052.286, 
  584., 9., 8., 48546.631, 1182.777, 793.257, 440.243, 6.785, 6.031, 1.28, 
  42., 31.661, 524., 395.013, "", "", "", "", 6236., 938414., 707.415, 4.701, 
  6464., 4.873, 0.163, 6.1, "tests performed", 112388., 78456., 33932., 
  1458., 3504., 8.47, 5.91, 2.56, 2641., 41.67, 1.326539*^6, 31.033, 42.7, 
  19.452, 13.491, 29481.252, 0.5, 255.569, 4.02, 24.5, 39.3, "", 4.69, 78.74, 
  0.892}, {"EST", "Europe", "Estonia", "2021-02-28", 65600., 1201., 1140.571, 
  589., 5., 7.714, 49451.995, 905.364, 859.81, 444.013, 3.769, 5.815, 1.27, 
  44., 33.169, 564., 425.167, 27.949, 21.069, 29.067, 21.912, 4913., 943327., 
  711.119, 3.704, 6337., 4.777, 0.18, 5.6, "tests performed", 112698., 
  78640., 34058., 310., 3429., 8.5, 5.93, 2.57, 2585., 41.67, 1.326539*^6, 
  31.033, 42.7, 19.452, 13.491, 29481.252, 0.5, 255.569, 4.02, 24.5, 39.3, 
  "", 4.69, 78.74, 0.892}, {"EST", "Europe", "Estonia", "2021-03-01", 66628., 
  1028., 1169., 598., 9., 8.286, 50226.944, 774.949, 881.241, 450.797, 6.785, 
  6.246, 1.25, 47., 35.431, 569., 428.936, "", "", "", "", 6598., 949925., 
  716.093, 4.974, 6342., 4.781, 0.184, 5.4, "tests performed", 116164., 
  81087., 35077., 3466., 3497., 8.76, 6.11, 2.64, 2636., 41.67, 1.326539*^6, 
  31.033, 42.7, 19.452, 13.491, 29481.252, 0.5, 255.569, 4.02, 24.5, 39.3, 
  "", 4.69, 78.74, 0.892}, {"EST", "Europe", "Estonia", "2021-03-02", 67739., 
  1111., 1190.286, 605., 7., 7.429, 51064.462, 837.518, 897.287, 456.074, 
  5.277, 5.6, 1.23, 48., 36.184, 566., 426.674, "", "", "", "", 7626., 
  957551., 721.842, 5.749, 6587., 4.966, 0.181, 5.5, "tests performed", 
  121435., 84056., 37379., 5271., 3578., 9.15, 6.34, 2.82, 2697., 41.67, 
  1.326539*^6, 31.033, 42.7, 19.452, 13.491, 29481.252, 0.5, 255.569, 4.02, 
  24.5, 39.3, "", 4.69, 78.74, 0.892}, {"EST", "Europe", "Estonia", 
  "2021-03-03", 69193., 1454., 1245.429, 615., 10., 8.286, 52160.547, 
  1096.085, 938.856, 463.612, 7.538, 6.246, 1.21, 53., 39.954, 573., 431.951, 
  "", "", "", "", 6990., 964541., 727.111, 5.269, 6893., 5.196, 0.181, 5.5, 
  "tests performed", 126740., 86966., 39774., 5305., 4270., 9.55, 6.56, 3., 
  3219., 41.67, 1.326539*^6, 31.033, 42.7, 19.452, 13.491, 29481.252, 0.5, 
  255.569, 4.02, 24.5, 39.3, "", 4.69, 78.74, 0.892}, 
 {"EST", "Europe", "Estonia", "2021-03-04", 70610., 1417., 1283.286, 623., 
  8., 8., 53228.74, 1068.193, 967.394, 469.643, 6.031, 6.031, 1.2, 56., 
  42.215, 596., 449.289, "", "", "", "", 7635., 972176., 732.867, 5.756, 
  7069., 5.329, 0.182, 5.5, "tests performed", 134372., 92107., 42265., 
  7632., 4426., 10.13, 6.94, 3.19, 3337., 41.67, 1.326539*^6, 31.033, 42.7, 
  19.452, 13.491, 29481.252, 0.5, 255.569, 4.02, 24.5, 39.3, "", 4.69, 78.74, 
  0.892}, {"EST", "Europe", "Estonia", "2021-03-05", 72144., 1534., 1330.571, 
  637., 14., 8.857, 54385.133, 1156.393, 1003.04, 480.197, 10.554, 6.677, 
  1.19, 57., 42.969, 589., 444.013, "", "", "", "", 7557., 979733., 738.563, 
  5.697, 6794., 5.122, 0.196, 5.1, "tests performed", 141471., 97685., 
  43786., 7099., 4363., 10.66, 7.36, 3.3, 3289., 41.67, 1.326539*^6, 31.033, 
  42.7, 19.452, 13.491, 29481.252, 0.5, 255.569, 4.02, 24.5, 39.3, "", 4.69, 
  78.74, 0.892}, {"EST", "Europe", "Estonia", "2021-03-06", 73684., 1540., 
  1326.429, 644., 7., 8.571, 55546.049, 1160.916, 999.917, 485.474, 5.277, 
  6.461, 1.19, 57., 42.969, 612., 461.351, "", "", "", "", 6784., 986517., 
  743.677, 5.114, 6872., 5.18, 0.193, 5.2, "tests performed", 145220., 
  101272., 43948., 3749., 4690., 10.95, 7.63, 3.31, 3536., 41.67, 
  1.326539*^6, 31.033, 42.7, 19.452, 13.491, 29481.252, 0.5, 255.569, 4.02, 
  24.5, 39.3, "", 4.69, 78.74, 0.892}, {"EST", "Europe", "Estonia", 
  "2021-03-07", 75003., 1319., 1343.286, 653., 9., 9.143, 56540.366, 994.317, 
  1012.624, 492.258, 6.785, 6.892, 1.17, 54., 40.707, 640., 482.458, 39.927, 
  30.098, 39.957, 30.122, 5517., 992034., 747.836, 4.159, 6958., 5.245, 
  0.193, 5.2, "tests performed", 146218., 102266., 43952., 998., 4789., 
  11.02, 7.71, 3.31, 3610., 41.67, 1.326539*^6, 31.033, 42.7, 19.452, 13.491, 
  29481.252, 0.5, 255.569, 4.02, 24.5, 39.3, "", 4.69, 78.74, 0.892}, 
 {"EST", "Europe", "Estonia", "2021-03-08", 76183., 1180., 1365., 667., 14., 
  9.857, 57429.898, 889.533, 1028.993, 502.812, 10.554, 7.431, 1.16, 58., 
  43.723, 645., 486.228, "", "", "", "", 6863., 998897., 753.01, 5.174, 
  6996., 5.274, 0.195, 5.1, "tests performed", 149887., 105688., 44199., 
  3669., 4818., 11.3, 7.97, 3.33, 3632., 41.67, 1.326539*^6, 31.033, 42.7, 
  19.452, 13.491, 29481.252, 0.5, 255.569, 4.02, 24.5, 39.3, "", 4.69, 78.74, 
  0.892}, {"EST", "Europe", "Estonia", "2021-03-09", 77491., 1308., 1393.143, 
  669., 2., 9.143, 58415.923, 986.025, 1050.209, 504.32, 1.508, 6.892, 1.14, 
  58., 43.723, 650., 489.997, "", "", "", "", 7837., 1.006734*^6, 758.918, 
  5.908, 7026., 5.296, 0.198, 5., "tests performed", 154994., 109724., 
  45270., 5107., 4794., 11.68, 8.27, 3.41, 3614., 41.67, 1.326539*^6, 31.033, 
  42.7, 19.452, 13.491, 29481.252, 0.5, 255.569, 4.02, 24.5, 39.3, "", 4.69, 
  78.74, 0.892}, {"EST", "Europe", "Estonia", "2021-03-10", 78973., 1482., 
  1397.143, 677., 8., 8.857, 59533.116, 1117.193, 1053.224, 510.351, 6.031, 
  6.677, 1.12, 60., 45.23, 652., 491.505, "", "", "", "", 9455., 1.016189*^6, 
  766.045, 7.128, 7378., 5.562, 0.189, 5.3, "tests performed", 161445., 
  113722., 47723., 6451., 4958., 12.17, 8.57, 3.6, 3738., 41.67, 1.326539*^6, 
  31.033, 42.7, 19.452, 13.491, 29481.252, 0.5, 255.569, 4.02, 24.5, 39.3, 
  "", 4.69, 78.74, 0.892}, {"EST", "Europe", "Estonia", "2021-03-11", 80929., 
  1956., 1474.143, 686., 9., 9., 61007.63, 1474.514, 1111.27, 517.135, 6.785, 
  6.785, 1.11, 62., 46.738, 671., 505.828, "", "", "", "", 7271., 1.02346*^6, 
  771.527, 5.481, 7326., 5.523, 0.201, 5., "tests performed", 172556., 
  121902., 50654., 11111., 5455., 13.01, 9.19, 3.82, 4112., 67.59, 
  1.326539*^6, 31.033, 42.7, 19.452, 13.491, 29481.252, 0.5, 255.569, 4.02, 
  24.5, 39.3, "", 4.69, 78.74, 0.892}, {"EST", "Europe", "Estonia", 
  "2021-03-12", 82286., 1357., 1448.857, 695., 9., 8.286, 62030.592, 
  1022.963, 1092.208, 523.92, 6.785, 6.246, 1.09, 65., 49., 683., 514.874, 
  "", "", "", "", 8561., 1.032021*^6, 777.98, 6.454, 7470., 5.631, 0.194, 
  5.2, "tests performed", 180218., 127636., 52582., 7662., 5535., 13.59, 
  9.62, 3.96, 4173., 67.59, 1.326539*^6, 31.033, 42.7, 19.452, 13.491, 
  29481.252, 0.5, 255.569, 4.02, 24.5, 39.3, "", 4.69, 78.74, 0.892}, 
 {"EST", "Europe", "Estonia", "2021-03-13", 83872., 1586., 1455.429, 710., 
  15., 9.429, 63226.185, 1195.592, 1097.162, 535.227, 11.308, 7.108, 1.08, 
  67., 50.507, 702., 529.197, "", "", "", "", 5082., 1.037103*^6, 781.811, 
  3.831, 7227., 5.448, 0.201, 5., "tests performed", 185724., 133063., 
  52661., 5506., 5786., 14., 10.03, 3.97, 4362., 67.59, 1.326539*^6, 31.033, 
  42.7, 19.452, 13.491, 29481.252, 0.5, 255.569, 4.02, 24.5, 39.3, "", 4.69, 
  78.74, 0.892}, {"EST", "Europe", "Estonia", "2021-03-14", 84807., 935., 
  1400.571, 719., 9., 9.429, 63931.027, 704.842, 1055.809, 542.012, 6.785, 
  7.108, 1.07, 69., 52.015, 721., 543.52, 51.905, 39.128, 40.408, 30.461, 
  5979., 1.043082*^6, 786.318, 4.507, 7293., 5.498, 0.192, 5.2, 
  "tests performed", 191011., 138335., 52676., 5287., 6399., 14.4, 10.43, 
  3.97, 4824., 67.59, 1.326539*^6, 31.033, 42.7, 19.452, 13.491, 29481.252, 
  0.5, 255.569, 4.02, 24.5, 39.3, "", 4.69, 78.74, 0.892}, 
 {"EST", "Europe", "Estonia", "2021-03-15", 86086., 1279., 1414.714, 728., 
  9., 8.714, 64895.19, 964.163, 1066.47, 548.797, 6.785, 6.569, 1.06, 67., 
  50.507, 699., 526.935, "", "", "", "", 7913., 1.050995*^6, 792.284, 5.965, 
  7443., 5.611, 0.19, 5.3, "tests performed", 194632., 141691., 52941., 
  3621., 6392., 14.67, 10.68, 3.99, 4819., 64.81, 1.326539*^6, 31.033, 42.7, 
  19.452, 13.491, 29481.252, 0.5, 255.569, 4.02, 24.5, 39.3, "", 4.69, 78.74, 
  0.892}, {"EST", "Europe", "Estonia", "2021-03-16", 87548., 1462., 1436.714, 
  739., 11., 10., 65997.306, 1102.116, 1083.055, 557.089, 8.292, 7.538, 1.05, 
  66., 49.754, 694., 523.166, "", "", "", "", 8654., 1.059649*^6, 798.807, 
  6.524, 7559., 5.698, 0.19, 5.3, "tests performed", 199180., 145440., 
  53740., 4548., 6312., 15.02, 10.96, 4.05, 4758., 61.11, 1.326539*^6, 
  31.033, 42.7, 19.452, 13.491, 29481.252, 0.5, 255.569, 4.02, 24.5, 39.3, 
  "", 4.69, 78.74, 0.892}, {"EST", "Europe", "Estonia", "2021-03-17", 89331., 
  1783., 1479.714, 745., 6., 9.714, 67341.405, 1344.099, 1115.47, 561.612, 
  4.523, 7.323, 1.04, 70., 52.769, 711., 535.981, "", "", "", "", 7748., 
  1.067397*^6, 804.648, 5.841, 7315., 5.514, 0.202, 4.9, "tests performed", 
  204608., 150612., 53996., 5428., 6166., 15.42, 11.35, 4.07, 4648., 61.11, 
  1.326539*^6, 31.033, 42.7, 19.452, 13.491, 29481.252, 0.5, 255.569, 4.02, 
  24.5, 39.3, "", 4.69, 78.74, 0.892}, {"EST", "Europe", "Estonia", 
  "2021-03-18", 91031., 1700., 1443.143, 758., 13., 10.286, 68622.935, 
  1281.53, 1087.901, 571.412, 9.8, 7.754, 1.02, 69., 52.015, 705., 531.458, 
  "", "", "", "", 8563., 1.07596*^6, 811.103, 6.455, 7500., 5.654, 0.192, 
  5.2, "tests performed", 212031., 157249., 54782., 7423., 5639., 15.98, 
  11.85, 4.13, 4251., 61.11, 1.326539*^6, 31.033, 42.7, 19.452, 13.491, 
  29481.252, 0.5, 255.569, 4.02, 24.5, 39.3, "", 4.69, 78.74, 0.892}, 
 {"EST", "Europe", "Estonia", "2021-03-19", 92780., 1749., 1499.143, 769., 
  11., 10.571, 69941.404, 1318.469, 1130.116, 579.704, 8.292, 7.969, 1., 72., 
  54.277, 667., 502.812, "", "", "", "", 7063., 1.083023*^6, 816.428, 5.324, 
  7286., 5.492, 0.206, 4.9, "tests performed", 220653., 163700., 56953., 
  8622., 5776., 16.63, 12.34, 4.29, 4354., 61.11, 1.326539*^6, 31.033, 42.7, 
  19.452, 13.491, 29481.252, 0.5, 255.569, 4.02, 24.5, 39.3, "", 4.69, 78.74, 
  0.892}, {"EST", "Europe", "Estonia", "2021-03-20", 94028., 1248., 1450.857, 
  780., 11., 10., 70882.198, 940.794, 1093.716, 587.996, 8.292, 7.538, 0.98, 
  69., 52.015, 689., 519.397, "", "", "", "", 6806., 1.089829*^6, 821.558, 
  5.131, 7532., 5.678, 0.193, 5.2, "tests performed", 222932., 165922., 
  57010., 2279., 5315., 16.81, 12.51, 4.3, 4007., 61.11, 1.326539*^6, 31.033, 
  42.7, 19.452, 13.491, 29481.252, 0.5, 255.569, 4.02, 24.5, 39.3, "", 4.69, 
  78.74, 0.892}, {"EST", "Europe", "Estonia", "2021-03-21", 95401., 1373., 
  1513.429, 787., 7., 9.714, 71917.222, 1035.024, 1140.885, 593.273, 5.277, 
  7.323, 0.97, 68., 51.261, 710., 535.227, 56.895, 42.89, 39.507, 29.782, 
  4814., 1.094643*^6, 825.187, 3.629, 7366., 5.553, 0.205, 4.9, 
  "tests performed", 224275., 167245., 57030., 1343., 4752., 16.91, 12.61, 
  4.3, 3582., 61.11, 1.326539*^6, 31.033, 42.7, 19.452, 13.491, 29481.252, 
  0.5, 255.569, 4.02, 24.5, 39.3, "", 4.69, 78.74, 0.892}, 
 {"EST", "Europe", "Estonia", "2021-03-22", 96394., 993., 1472.571, 797., 
  10., 9.857, 72665.787, 748.564, 1110.085, 600.812, 7.538, 7.431, 0.95, 68., 
  51.261, 706., 532.212, "", "", "", "", 6264., 1.100907*^6, 829.909, 4.722, 
  7130., 5.375, 0.207, 4.8, "tests performed", 226764., 169197., 57567., 
  2489., 4590., 17.09, 12.75, 4.34, 3460., 61.11, 1.326539*^6, 31.033, 42.7, 
  19.452, 13.491, 29481.252, 0.5, 255.569, 4.02, 24.5, 39.3, "", 4.69, 78.74, 
  0.892}, {"EST", "Europe", "Estonia", "2021-03-23", 97456., 1062., 1415.429, 
  809., 12., 10., 73466.366, 800.58, 1067.009, 609.858, 9.046, 7.538, 0.92, 
  72., 54.277, 709., 534.474, "", "", "", "", 7299., 1.108206*^6, 835.412, 
  5.502, 6937., 5.229, 0.204, 4.9, "tests performed", 229690., 171942., 
  57748., 2926., 4359., 17.31, 12.96, 4.35, 3286., 61.11, 1.326539*^6, 
  31.033, 42.7, 19.452, 13.491, 29481.252, 0.5, 255.569, 4.02, 24.5, 39.3, 
  "", 4.69, 78.74, 0.892}, {"EST", "Europe", "Estonia", "2021-03-24", 99008., 
  1552., 1382.429, 823., 14., 11.143, 74636.328, 1169.962, 1042.132, 620.411, 
  10.554, 8.4, 0.91, 71., 53.523, 700., 527.689, "", "", "", "", 7299., 
  1.115505*^6, 840.914, 5.502, 6873., 5.181, 0.201, 5., "tests performed", 
  235342., 177189., 58153., 5652., 4391., 17.74, 13.36, 4.38, 3310., 61.11, 
  1.326539*^6, 31.033, 42.7, 19.452, 13.491, 29481.252, 0.5, 255.569, 4.02, 
  24.5, 39.3, "", 4.69, 78.74, 0.892}, {"EST", "Europe", "Estonia", 
  "2021-03-25", 100437., 1429., 1343.714, 836., 13., 11.143, 75713.567, 
  1077.239, 1012.947, 630.211, 9.8, 8.4, 0.89, 67., 50.507, 706., 532.212, 
  "", "", "", "", 5907., 1.121412*^6, 845.367, 4.453, 6493., 4.895, 0.207, 
  4.8, "tests performed", 245381., 185675., 59706., 10039., 4764., 18.5, 14., 
  4.5, 3591., 61.11, 1.326539*^6, 31.033, 42.7, 19.452, 13.491, 29481.252, 
  0.5, 255.569, 4.02, 24.5, 39.3, "", 4.69, 78.74, 0.892}, 
 {"EST", "Europe", "Estonia", "2021-03-26", 101587., 1150., 1258.143, 847., 
  11., 11.143, 76580.485, 866.918, 948.44, 638.504, 8.292, 8.4, 0.87, 66., 
  49.754, 675., 508.843, "", "", "", "", 7770., 1.129182*^6, 851.224, 5.857, 
  6594., 4.971, 0.191, 5.2, "tests performed", 252061., 191491., 60570., 
  6680., 4487., 19., 14.44, 4.57, 3382., 61.11, 1.326539*^6, 31.033, 42.7, 
  19.452, 13.491, 29481.252, 0.5, 255.569, 4.02, 24.5, 39.3, "", 4.69, 78.74, 
  0.892}, {"EST", "Europe", "Estonia", "2021-03-27", 102738., 1151., 
  1244.286, 860., 13., 11.429, 77448.156, 867.671, 937.994, 648.304, 9.8, 
  8.615, 0.86, 72., 54.277, 705., 531.458, "", "", "", "", 4420., 
  1.133602*^6, 854.556, 3.332, 6253., 4.714, 0.199, 5., "tests performed", 
  254450., 193621., 60829., 2389., 4503., 19.18, 14.6, 4.59, 3395., 61.11, 
  1.326539*^6, 31.033, 42.7, 19.452, 13.491, 29481.252, 0.5, 255.569, 4.02, 
  24.5, 39.3, "", 4.69, 78.74, 0.892}, {"EST", "Europe", "Estonia", 
  "2021-03-28", 103630., 892., 1175.571, 868., 8., 11.571, 78120.583, 
  672.427, 886.194, 654.334, 6.031, 8.723, 0.84, 72., 54.277, 733., 552.566, 
  50.906, 38.375, 40.784, 30.744, 3328., 1.13693*^6, 857.065, 2.509, 6041., 
  4.554, 0.195, 5.1, "tests performed", 254985., 194108., 60877., 535., 
  4387., 19.22, 14.63, 4.59, 3307., 61.11, 1.326539*^6, 31.033, 42.7, 19.452, 
  13.491, 29481.252, 0.5, 255.569, 4.02, 24.5, 39.3, "", 4.69, 78.74, 0.892}, 
 {"EST", "Europe", "Estonia", "2021-03-29", 104214., 584., 1117.143, 879., 
  11., 11.714, 78560.826, 440.243, 842.149, 662.627, 8.292, 8.831, 0.83, 72., 
  54.277, 718., 541.258, "", "", "", "", 6618., 1.143548*^6, 862.054, 4.989, 
  6092., 4.592, 0.183, 5.5, "tests performed", 257274., 196056., 61218., 
  2289., 4359., 19.39, 14.78, 4.61, 3286., 61.11, 1.326539*^6, 31.033, 42.7, 
  19.452, 13.491, 29481.252, 0.5, 255.569, 4.02, 24.5, 39.3, "", 4.69, 78.74, 
  0.892}, {"EST", "Europe", "Estonia", "2021-03-30", 105416., 1202., 
  1137.143, 896., 17., 12.429, 79466.944, 906.117, 857.225, 675.442, 12.815, 
  9.369, 0.82, 72., 54.277, 694., 523.166, "", "", "", "", 5464., 
  1.149012*^6, 866.173, 4.119, 5829., 4.394, 0.195, 5.1, "tests performed", 
  260839., 198644., 62195., 3565., 4450., 19.66, 14.97, 4.69, 3355., 61.11, 
  1.326539*^6, 31.033, 42.7, 19.452, 13.491, 29481.252, 0.5, 255.569, 4.02, 
  24.5, 39.3, "", 4.69, 78.74, 0.892}, {"EST", "Europe", "Estonia", 
  "2021-03-31", 106424., 1008., 1059.429, 902., 6., 11.286, 80226.816, 
  759.872, 798.641, 679.965, 4.523, 8.508, 0.8, 76., 57.292, 707., 532.966, 
  "", "", "", "", 6442., 1.155454*^6, 871.029, 4.856, 5707., 4.302, 0.186, 
  5.4, "tests performed", 266816., 203105., 63711., 5977., 4496., 20.11, 
  15.31, 4.8, 3389., 61.11, 1.326539*^6, 31.033, 42.7, 19.452, 13.491, 
  29481.252, 0.5, 255.569, 4.02, 24.5, 39.3, "", 4.69, 78.74, 0.892}, 
 {"EST", "Europe", "Estonia", "2021-04-01", 107253., 829., 973.714, 908., 6., 
  10.286, 80851.75, 624.935, 734.026, 684.488, 4.523, 7.754, 0.78, 72., 
  54.277, 680., 512.612, "", "", "", "", 5938., 1.161392*^6, 875.505, 4.476, 
  5711., 4.305, 0.17, 5.9, "tests performed", 278762., 211102., 67660., 
  11946., 4769., 21.01, 15.91, 5.1, 3595., 61.11, 1.326539*^6, 31.033, 42.7, 
  19.452, 13.491, 29481.252, 0.5, 255.569, 4.02, 24.5, 39.3, "", 4.69, 78.74, 
  0.892}, {"EST", "Europe", "Estonia", "2021-04-02", 108418., 1165., 975.857, 
  922., 14., 10.714, 81729.976, 878.225, 735.642, 695.042, 10.554, 8.077, 
  0.78, 73., 55.03, 684., 515.628, "", "", "", "", 3072., 1.164464*^6, 
  877.821, 2.316, 5040., 3.799, 0.194, 5.2, "tests performed", 282695., 
  214654., 68041., 3933., 4376., 21.31, 16.18, 5.13, 3299., 61.11, 
  1.326539*^6, 31.033, 42.7, 19.452, 13.491, 29481.252, 0.5, 255.569, 4.02, 
  24.5, 39.3, "", 4.69, 78.74, 0.892}, {"EST", "Europe", "Estonia", 
  "2021-04-03", 108937., 519., 885.571, 931., 9., 10.143, 82121.219, 391.244, 
  667.58, 701.826, 6.785, 7.646, 0.77, 73., 55.03, 714., 538.243, "", "", "", 
  "", 3655., 1.168119*^6, 880.576, 2.755, 4931., 3.717, 0.18, 5.6, 
  "tests performed", 291118., 222453., 68665., 8423., 5238., 21.95, 16.77, 
  5.18, 3949., 61.11, 1.326539*^6, 31.033, 42.7, 19.452, 13.491, 29481.252, 
  0.5, 255.569, 4.02, 24.5, 39.3, "", 4.69, 78.74, 0.892}, 
 {"EST", "Europe", "Estonia", "2021-04-04", 109399., 462., 824.143, 941., 
  10., 10.429, 82469.494, 348.275, 621.273, 709.365, 7.538, 7.861, 0.77, 71., 
  53.523, 737., 555.581, "", "", 37.028, 27.913, 3306., 1.171425*^6, 883.069, 
  2.492, 4928., 3.715, 0.167, 6., "tests performed", 295266., 226464., 
  68802., 4148., 5754., 22.26, 17.07, 5.19, 4338., 61.11, 1.326539*^6, 
  31.033, 42.7, 19.452, 13.491, 29481.252, 0.5, 255.569, 4.02, 24.5, 39.3, 
  "", 4.69, 78.74, 0.892}, {"EST", "Europe", "Estonia", "2021-04-05", 
  109781., 382., 795.286, 950., 9., 10.143, 82757.461, 287.967, 599.519, 
  716.149, 6.785, 7.646, 0.77, 71., 53.523, 696., 524.674, "", "", "", "", 
  5898., 1.177323*^6, 887.515, 4.446, 4825., 3.637, 0.165, 6.1, 
  "tests performed", 298767., 228974., 69793., 3501., 5928., 22.52, 17.26, 
  5.26, 4469., 61.11, 1.326539*^6, 31.033, 42.7, 19.452, 13.491, 29481.252, 
  0.5, 255.569, 4.02, 24.5, 39.3, "", 4.69, 78.74, 0.892}, 
 {"EST", "Europe", "Estonia", "2021-04-06", 110680., 899., 752., 964., 14., 
  9.714, 83435.165, 677.703, 566.889, 726.703, 10.554, 7.323, 0.77, 72., 
  54.277, 657., 495.274, "", "", "", "", 6444., 1.183767*^6, 892.373, 4.858, 
  4965., 3.743, 0.151, 6.6, "tests performed", 302385., 231455., 70930., 
  3618., 5935., 22.8, 17.45, 5.35, 4474., 61.11, 1.326539*^6, 31.033, 42.7, 
  19.452, 13.491, 29481.252, 0.5, 255.569, 4.02, 24.5, 39.3, "", 4.69, 78.74, 
  0.892}, {"EST", "Europe", "Estonia", "2021-04-07", 111664., 984., 748.571, 
  976., 12., 10.571, 84176.945, 741.78, 564.304, 735.749, 9.046, 7.969, 0.77, 
  68., 51.261, 630., 474.92, "", "", "", "", 5114., 1.188881*^6, 896.228, 
  3.855, 4775., 3.6, 0.157, 6.4, "tests performed", 308404., 236355., 72049., 
  6019., 5941., 23.25, 17.82, 5.43, 4479., 61.11, 1.326539*^6, 31.033, 42.7, 
  19.452, 13.491, 29481.252, 0.5, 255.569, 4.02, 24.5, 39.3, "", 4.69, 78.74, 
  0.892}, {"EST", "Europe", "Estonia", "2021-04-08", 112421., 757., 738.286, 
  990., 14., 11.714, 84747.603, 570.658, 556.55, 746.303, 10.554, 8.831, 
  0.77, 72., 54.277, 620., 467.382, "", "", "", "", 5907., 1.194788*^6, 
  900.681, 4.453, 4771., 3.597, 0.155, 6.5, "tests performed", 321312., 
  247994., 73318., 12908., 6079., 24.22, 18.69, 5.53, 4583., 61.11, 
  1.326539*^6, 31.033, 42.7, 19.452, 13.491, 29481.252, 0.5, 255.569, 4.02, 
  24.5, 39.3, "", 4.69, 78.74, 0.892}, {"EST", "Europe", "Estonia", 
  "2021-04-09", 113098., 677., 668.571, 1006., 16., 12., 85257.953, 510.351, 
  503.997, 758.364, 12.061, 9.046, 0.76, 70., 52.769, 583., 439.49, "", "", 
  "", "", 5610., 1.200398*^6, 904.91, 4.229, 5133., 3.869, 0.13, 7.7, 
  "tests performed", 331953., 257571., 74382., 10641., 7037., 25.02, 19.42, 
  5.61, 5305., 61.11, 1.326539*^6, 31.033, 42.7, 19.452, 13.491, 29481.252, 
  0.5, 255.569, 4.02, 24.5, 39.3, "", 4.69, 78.74, 0.892}, 
 {"EST", "Europe", "Estonia", "2021-04-10", 113736., 638., 685.571, 1020., 
  14., 12.714, 85738.904, 480.951, 516.812, 768.918, 10.554, 9.585, 0.76, 
  73., 55.03, 592., 446.274, "", "", "", "", 3720., 1.204118*^6, 907.714, 
  2.804, 5143., 3.877, 0.133, 7.5, "tests performed", 333581., 258795., 
  74786., 1628., 6066., 25.15, 19.51, 5.64, 4573., 61.11, 1.326539*^6, 
  31.033, 42.7, 19.452, 13.491, 29481.252, 0.5, 255.569, 4.02, 24.5, 39.3, 
  "", 4.69, 78.74, 0.892}, {"EST", "Europe", "Estonia", "2021-04-11", 
  114174., 438., 682.143, 1028., 8., 12.429, 86069.087, 330.183, 514.228, 
  774.949, 6.031, 9.369, 0.75, 70., 52.769, 599., 451.551, 52.903, 39.88, 
  28.241, 21.289, 2917., 1.207035*^6, 909.913, 2.199, 5087., 3.835, 0.134, 
  7.5, "tests performed", 333911., 259080., 74831., 330., 5521., 25.17, 
  19.53, 5.64, 4162., 61.11, 1.326539*^6, 31.033, 42.7, 19.452, 13.491, 
  29481.252, 0.5, 255.569, 4.02, 24.5, 39.3, "", 4.69, 78.74, 0.892}, 
 {"EST", "Europe", "Estonia", "2021-04-12", 114443., 269., 666., 1037., 9., 
  12.429, 86271.87, 202.783, 502.058, 781.734, 6.785, 9.369, 0.75, 69., 
  52.015, 567., 427.428, "", "", "", "", 6010., 1.213045*^6, 914.444, 4.531, 
  5103., 3.847, 0.131, 7.7, "tests performed", 335829., 260550., 75279., 
  1918., 5295., 25.32, 19.64, 5.67, 3992., 61.11, 1.326539*^6, 31.033, 42.7, 
  19.452, 13.491, 29481.252, 0.5, 255.569, 4.02, 24.5, 39.3, "", 4.69, 78.74, 
  0.892}, {"EST", "Europe", "Estonia", "2021-04-13", 115080., 637., 628.571, 
  1049., 12., 12.143, 86752.067, 480.197, 473.843, 790.78, 9.046, 9.154, 
  0.75, 63., 47.492, 535., 403.305, "", "", "", "", 5272., 1.218317*^6, 
  918.418, 3.974, 4936., 3.721, 0.127, 7.9, "tests performed", 338688., 
  262832., 75856., 2859., 5186., 25.53, 19.81, 5.72, 3909., 61.11, 
  1.326539*^6, 31.033, 42.7, 19.452, 13.491, 29481.252, 0.5, 255.569, 4.02, 
  24.5, 39.3, "", 4.69, 78.74, 0.892}, {"EST", "Europe", "Estonia", 
  "2021-04-14", 115629., 549., 566.429, 1057., 8., 11.571, 87165.926, 
  413.859, 426.997, 796.81, 6.031, 8.723, 0.74, 61., 45.984, 512., 385.967, 
  "", "", "", "", 5669., 1.223986*^6, 922.691, 4.274, 5015., 3.781, 0.113, 
  8.9, "tests performed", 345912., 268184., 77728., 7224., 5358., 26.08, 
  20.22, 5.86, 4039., 61.11, 1.326539*^6, 31.033, 42.7, 19.452, 13.491, 
  29481.252, 0.5, 255.569, 4.02, 24.5, 39.3, "", 4.69, 78.74, 0.892}, 
 {"EST", "Europe", "Estonia", "2021-04-15", 116200., 571., 539.857, 1064., 
  7., 10.571, 87596.369, 430.443, 406.967, 802.087, 5.277, 7.969, 0.75, 56., 
  42.215, 495., 373.151, "", "", "", "", 5434., 1.22942*^6, 926.788, 4.096, 
  4947., 3.729, 0.109, 9.2, "tests performed", 358432., 277499., 80933., 
  12520., 5303., 27.02, 20.92, 6.1, 3998., 61.11, 1.326539*^6, 31.033, 42.7, 
  19.452, 13.491, 29481.252, 0.5, 255.569, 4.02, 24.5, 39.3, "", 4.69, 78.74, 
  0.892}, {"EST", "Europe", "Estonia", "2021-04-16", 116678., 478., 511.429, 
  1070., 6., 9.143, 87956.705, 360.336, 385.536, 806.61, 4.523, 6.892, 0.75, 
  53., 39.954, 455., 342.998, "", "", "", "", 5424., 1.234844*^6, 930.877, 
  4.089, 4921., 3.71, 0.104, 9.6, "tests performed", 369960., 285725., 
  84235., 11528., 5430., 27.89, 21.54, 6.35, 4093., 61.11, 1.326539*^6, 
  31.033, 42.7, 19.452, 13.491, 29481.252, 0.5, 255.569, 4.02, 24.5, 39.3, 
  "", 4.69, 78.74, 0.892}, {"EST", "Europe", "Estonia", "2021-04-17", 
  117011., 333., 467.857, 1082., 12., 8.857, 88207.735, 251.029, 352.69, 
  815.656, 9.046, 6.677, 0.76, 54., 40.707, 468., 352.798, "", "", "", "", 
  6790., 1.241634*^6, 935.995, 5.119, 5359., 4.04, 0.087, 11.5, 
  "tests performed", 372024., 287051., 84973., 2064., 5492., 28.04, 21.64, 
  6.41, 4140., 61.11, 1.326539*^6, 31.033, 42.7, 19.452, 13.491, 29481.252, 
  0.5, 255.569, 4.02, 24.5, 39.3, "", 4.69, 78.74, 0.892}, 
 {"EST", "Europe", "Estonia", "2021-04-18", 117554., 543., 482.857, 1092., 
  10., 9.143, 88617.07, 409.336, 363.998, 823.195, 7.538, 6.892, 0.77, 52., 
  39.2, 473., 356.567, 39.927, 30.098, 21.331, 16.08, 2964., 1.244598*^6, 
  938.229, 2.234, 5366., 4.045, 0.09, 11.1, "tests performed", 373432., 
  288027., 85405., 1408., 5646., 28.15, 21.71, 6.44, 4256., 61.11, 
  1.326539*^6, 31.033, 42.7, 19.452, 13.491, 29481.252, 0.5, 255.569, 4.02, 
  24.5, 39.3, "", 4.69, 78.74, 0.892}, {"EST", "Europe", "Estonia", 
  "2021-04-19", 117782., 228., 477., 1100., 8., 9., 88788.946, 171.876, 
  359.582, 829.226, 6.031, 6.785, 0.77, 53., 39.954, 439., 330.936, "", "", 
  "", "", 6221., 1.250819*^6, 942.919, 4.69, 5396., 4.068, 0.088, 11.3, 
  "tests performed", 376045., 289269., 86776., 2613., 5745., 28.35, 21.81, 
  6.54, 4331., 61.11, 1.326539*^6, 31.033, 42.7, 19.452, 13.491, 29481.252, 
  0.5, 255.569, 4.02, 24.5, 39.3, "", 4.69, 78.74, 0.892}, 
 {"EST", "Europe", "Estonia", "2021-04-20", 118317., 535., 462.429, 1104., 
  4., 7.857, 89192.251, 403.305, 348.598, 832.241, 3.015, 5.923, 0.77, 58., 
  43.723, 429., 323.398, "", "", "", "", 4553., 1.255372*^6, 946.351, 3.432, 
  5294., 3.991, 0.087, 11.4, "tests performed", 380270., 291208., 89062., 
  4225., 5940., 28.67, 21.95, 6.71, 4478., 61.11, 1.326539*^6, 31.033, 42.7, 
  19.452, 13.491, 29481.252, 0.5, 255.569, 4.02, 24.5, 39.3, "", 4.69, 78.74, 
  0.892}, {"EST", "Europe", "Estonia", "2021-04-21", 118789., 472., 451.429, 
  1109., 5., 7.429, 89548.065, 355.813, 340.306, 836.01, 3.769, 5.6, 0.77, 
  59., 44.477, 426., 321.136, "", "", "", "", 5905., 1.261277*^6, 950.803, 
  4.451, 5327., 4.016, 0.085, 11.8, "tests performed", 385372., 295497., 
  89875., 5102., 5637., 29.05, 22.28, 6.78, 4249., 61.11, 1.326539*^6, 
  31.033, 42.7, 19.452, 13.491, 29481.252, 0.5, 255.569, 4.02, 24.5, 39.3, 
  "", 4.69, 78.74, 0.892}, {"EST", "Europe", "Estonia", "2021-04-22", 
  119218., 429., 431.143, 1120., 11., 8., 89871.463, 323.398, 325.013, 
  844.302, 8.292, 6.031, 0.77, 61., 45.984, 432., 325.659, "", "", "", "", 
  5307., 1.266584*^6, 954.803, 4.001, 5309., 4.002, 0.081, 12.3, 
  "tests performed", 396963., 303707., 93256., 11591., 5504., 29.92, 22.89, 
  7.03, 4149., 61.11, 1.326539*^6, 31.033, 42.7, 19.452, 13.491, 29481.252, 
  0.5, 255.569, 4.02, 24.5, 39.3, "", 4.69, 78.74, 0.892}, 
 {"EST", "Europe", "Estonia", "2021-04-23", 119610., 392., 418.857, 1126., 
  6., 8., 90166.968, 295.506, 315.752, 848.825, 4.523, 6.031, 0.78, 56., 
  42.215, 406., 306.06, "", "", "", "", 4641., 1.271225*^6, 958.302, 3.499, 
  5197., 3.918, 0.081, 12.4, "tests performed", 405879., 309410., 96469., 
  8916., 5131., 30.6, 23.32, 7.27, 3868., 61.11, 1.326539*^6, 31.033, 42.7, 
  19.452, 13.491, 29481.252, 0.5, 255.569, 4.02, 24.5, 39.3, "", 4.69, 78.74, 
  0.892}, {"EST", "Europe", "Estonia", "2021-04-24", 120000., 390., 427., 
  1137., 11., 7.857, 90460.966, 293.998, 321.89, 857.118, 8.292, 5.923, 0.79, 
  58., 43.723, 408., 307.567, "", "", "", "", 3608., 1.274833*^6, 961.022, 
  2.72, 4743., 3.575, 0.09, 11.1, "tests performed", 408951., 310278., 
  98673., 3072., 5275., 30.83, 23.39, 7.44, 3977., 61.11, 1.326539*^6, 
  31.033, 42.7, 19.452, 13.491, 29481.252, 0.5, 255.569, 4.02, 24.5, 39.3, 
  "", 4.69, 78.74, 0.892}, {"EST", "Europe", "Estonia", "2021-04-25", 
  120215., 215., 380.143, 1143., 6., 7.286, 90623.042, 162.076, 286.567, 
  861.641, 4.523, 5.492, 0.79, 61., 45.984, 409., 308.321, 40.925, 30.851, 
  18.477, 13.928, 2034., 1.276867*^6, 962.555, 1.533, 4610., 3.475, 0.082, 
  12.1, "tests performed", 411343., 311486., 99857., 2392., 5416., 31.01, 
  23.48, 7.53, 4083., 61.11, 1.326539*^6, 31.033, 42.7, 19.452, 13.491, 
  29481.252, 0.5, 255.569, 4.02, 24.5, 39.3, "", 4.69, 78.74, 0.892}, 
 {"EST", "Europe", "Estonia", "2021-04-26", 120378., 163., 370.857, 1145., 
  2., 6.429, 90745.919, 122.876, 279.567, 863.148, 1.508, 4.846, 0.81, 56., 
  42.215, 393., 296.26, "", "", "", "", 5214., 1.282081*^6, 966.486, 3.931, 
  4466., 3.367, 0.083, 12., "tests performed", 414575., 312939., 101636., 
  3232., 5504., 31.25, 23.59, 7.66, 4149., 61.11, 1.326539*^6, 31.033, 42.7, 
  19.452, 13.491, 29481.252, 0.5, 255.569, 4.02, 24.5, 39.3, "", 4.69, 78.74, 
  0.892}, {"EST", "Europe", "Estonia", "2021-04-27", 120836., 458., 359.857, 
  1148., 3., 6.286, 91091.178, 345.259, 271.275, 865.41, 2.262, 4.738, 0.83, 
  55., 41.461, 371., 279.675, "", "", "", "", 4856., 1.286937*^6, 970.146, 
  3.661, 4509., 3.399, 0.08, 12.5, "tests performed", 421417., 316424., 
  104993., 6842., 5878., 31.77, 23.85, 7.91, 4431., 58.33, 1.326539*^6, 
  31.033, 42.7, 19.452, 13.491, 29481.252, 0.5, 255.569, 4.02, 24.5, 39.3, 
  "", 4.69, 78.74, 0.892}, {"EST", "Europe", "Estonia", "2021-04-28", 
  121232., 396., 349., 1148., 0., 5.571, 91389.699, 298.521, 263.091, 865.41, 
  0., 4.2, 0.84, 52., 39.2, 366., 275.906, "", "", "", "", 4384., 
  1.291321*^6, 973.451, 3.305, 4292., 3.235, 0.081, 12.3, "tests performed", 
  432635., 323076., 109559., 11218., 6752., 32.61, 24.35, 8.26, 5090., 58.33, 
  1.326539*^6, 31.033, 42.7, 19.452, 13.491, 29481.252, 0.5, 255.569, 4.02, 
  24.5, 39.3, "", 4.69, 78.74, 0.892}, {"EST", "Europe", "Estonia", 
  "2021-04-29", 121657., 425., 348.429, 1158., 10., 5.429, 91710.082, 
  320.383, 262.66, 872.948, 7.538, 4.092, 0.85, 54., 40.707, 352., 265.352, 
  "", "", "", "", 4747., 1.296068*^6, 977.03, 3.578, 4212., 3.175, 0.083, 
  12.1, "tests performed", 447417., 331300., 116117., 14782., 7208., 33.73, 
  24.97, 8.75, 5434., 58.33, 1.326539*^6, 31.033, 42.7, 19.452, 13.491, 
  29481.252, 0.5, 255.569, 4.02, 24.5, 39.3, "", 4.69, 78.74, 0.892}, 
 {"EST", "Europe", "Estonia", "2021-04-30", 122019., 362., 344.143, 1161., 
  3., 5., 91982.972, 272.891, 259.429, 875.21, 2.262, 3.769, 0.86, 50., 
  37.692, 317., 238.968, "", "", "", "", 4830., 1.300898*^6, 980.671, 3.641, 
  4239., 3.196, 0.081, 12.3, "tests performed", 459282., 336928., 122354., 
  11865., 7629., 34.62, 25.4, 9.22, 5751., 58.33, 1.326539*^6, 31.033, 42.7, 
  19.452, 13.491, 29481.252, 0.5, 255.569, 4.02, 24.5, 39.3, "", 4.69, 78.74, 
  0.892}, {"EST", "Europe", "Estonia", "2021-05-01", 122450., 431., 350., 
  1166., 5., 4.143, 92307.878, 324.906, 263.844, 878.979, 3.769, 3.123, 0.87, 
  51., 38.446, 326., 245.752, "", "", "", "", 3122., 1.30402*^6, 983.024, 
  2.353, 4170., 3.144, 0.084, 11.9, "tests performed", 462298., 337880., 
  124418., 3016., 7621., 34.85, 25.47, 9.38, 5745., 58.33, 1.326539*^6, 
  31.033, 42.7, 19.452, 13.491, 29481.252, 0.5, 255.569, 4.02, 24.5, 39.3, 
  "", 4.69, 78.74, 0.892}, {"EST", "Europe", "Estonia", "2021-05-02", 
  122685., 235., 352.857, 1168., 2., 3.571, 92485.031, 177.153, 265.998, 
  880.487, 1.508, 2.692, 0.88, 53., 39.954, 341., 257.06, "", "", 16.374, 
  12.343, 2936., 1.306956*^6, 985.238, 2.213, 4298., 3.24, 0.082, 12.2, 
  "tests performed", 464739., 339440., 125299., 2441., 7628., 35.03, 25.59, 
  9.45, 5750., 58.33, 1.326539*^6, 31.033, 42.7, 19.452, 13.491, 29481.252, 
  0.5, 255.569, 4.02, 24.5, 39.3, "", 4.69, 78.74, 0.892}, 
 {"EST", "Europe", "Estonia", "2021-05-03", 122943., 258., 366.429, 1172., 
  4., 3.857, 92679.522, 194.491, 276.229, 883.502, 3.015, 2.908, 0.88, 51., 
  38.446, 324., 244.245, "", "", "", "", 5423., 1.312379*^6, 989.326, 4.088, 
  4328., 3.263, 0.085, 11.8, "tests performed", 470489., 341772., 128717., 
  5750., 7988., 35.47, 25.76, 9.7, 6022., 44.44, 1.326539*^6, 31.033, 42.7, 
  19.452, 13.491, 29481.252, 0.5, 255.569, 4.02, 24.5, 39.3, "", 4.69, 78.74, 
  0.892}, {"EST", "Europe", "Estonia", "2021-05-04", 123344., 401., 358.286, 
  1177., 5., 4.143, 92981.812, 302.29, 270.091, 887.271, 3.769, 3.123, 0.89, 
  50., 37.692, 307., 231.429, "", "", "", "", 4897., 1.317276*^6, 993.017, 
  3.692, 4334., 3.267, 0.083, 12.1, "tests performed", 479200., 346745., 
  132455., 8711., 8255., 36.12, 26.14, 9.99, 6223., 44.44, 1.326539*^6, 
  31.033, 42.7, 19.452, 13.491, 29481.252, 0.5, 255.569, 4.02, 24.5, 39.3, 
  "", 4.69, 78.74, 0.892}, {"EST", "Europe", "Estonia", "2021-05-05", 
  123781., 437., 364.143, 1183., 6., 5., 93311.241, 329.429, 274.506, 
  891.794, 4.523, 3.769, 0.89, 49., 36.938, 299., 225.399, "", "", "", "", 
  4431., 1.321707*^6, 996.357, 3.34, 4341., 3.272, 0.084, 11.9, 
  "tests performed", 492307., 354023., 138284., 13107., 8525., 37.11, 26.69, 
  10.42, 6426., 44.44, 1.326539*^6, 31.033, 42.7, 19.452, 13.491, 29481.252, 
  0.5, 255.569, 4.02, 24.5, 39.3, "", 4.69, 78.74, 0.892}, 
 {"EST", "Europe", "Estonia", "2021-05-06", 124147., 366., 355.714, 1187., 
  4., 4.143, 93587.147, 275.906, 268.152, 894.81, 3.015, 3.123, 0.88, 44., 
  33.169, 316., 238.214, "", "", "", "", 4952., 1.326659*^6, 1000.09, 3.733, 
  4370., 3.294, 0.081, 12.3, "tests performed", 509894., 362651., 147243., 
  17587., 8925., 38.44, 27.34, 11.1, 6728., 44.44, 1.326539*^6, 31.033, 42.7, 
  19.452, 13.491, 29481.252, 0.5, 255.569, 4.02, 24.5, 39.3, "", 4.69, 78.74, 
  0.892}, {"EST", "Europe", "Estonia", "2021-05-07", 124529., 382., 358.571, 
  1193., 6., 4.571, 93875.114, 287.967, 270.306, 899.333, 4.523, 3.446, 0.88, 
  44., 33.169, 289., 217.86, "", "", "", "", 4897., 1.331556*^6, 1003.782, 
  3.692, 4380., 3.302, 0.082, 12.2, "tests performed", 523670., 368942., 
  154728., 13776., 9198., 39.48, 27.81, 11.66, 6934., 44.44, 1.326539*^6, 
  31.033, 42.7, 19.452, 13.491, 29481.252, 0.5, 255.569, 4.02, 24.5, 39.3, 
  "", 4.69, 78.74, 0.892}, {"EST", "Europe", "Estonia", "2021-05-08", 
  124901., 372., 350.143, 1195., 2., 4.143, 94155.543, 280.429, 263.952, 
  900.84, 1.508, 3.123, 0.88, 43., 32.415, 290., 218.614, "", "", "", "", 
  3196., 1.334752*^6, 1006.191, 2.409, 4390., 3.309, 0.08, 12.5, 
  "tests performed", 529182., 372012., 157170., 5512., 9555., 39.89, 28.04, 
  11.85, 7203., 44.44, 1.326539*^6, 31.033, 42.7, 19.452, 13.491, 29481.252, 
  0.5, 255.569, 4.02, 24.5, 39.3, "", 4.69, 78.74, 0.892}, 
 {"EST", "Europe", "Estonia", "2021-05-09", 125126., 225., 348.714, 1201., 
  6., 4.714, 94325.157, 169.614, 262.875, 905.364, 4.523, 3.554, 0.87, 44., 
  33.169, 291., 219.368, 30.943, 23.326, 13.519, 10.192, 2934., 1.337686*^6, 
  1008.403, 2.212, 4390., 3.309, 0.079, 12.6, "tests performed", 532378., 
  373179., 159199., 3196., 9663., 40.13, 28.13, 12., 7284., 42.59, 
  1.326539*^6, 31.033, 42.7, 19.452, 13.491, 29481.252, 0.5, 255.569, 4.02, 
  24.5, 39.3, "", 4.69, 78.74, 0.892}, {"EST", "Europe", "Estonia", 
  "2021-05-10", 125337., 211., 342., 1204., 3., 4.571, 94484.218, 159.061, 
  257.814, 907.625, 2.262, 3.446, 0.86, 40., 30.154, 265., 199.768, "", "", 
  "", "", 5399., 1.343085*^6, 1012.473, 4.07, 4387., 3.307, 0.078, 12.8, 
  "tests performed", 536696., 375376., 161320., 4318., 9458., 40.46, 28.3, 
  12.16, 7130., 42.59, 1.326539*^6, 31.033, 42.7, 19.452, 13.491, 29481.252, 
  0.5, 255.569, 4.02, 24.5, 39.3, "", 4.69, 78.74, 0.892}, 
 {"EST", "Europe", "Estonia", "2021-05-11", 125696., 359., 336., 1206., 2., 
  4.143, 94754.847, 270.629, 253.291, 909.133, 1.508, 3.123, 0.85, 36., 
  27.138, 254., 191.476, "", "", "", "", 4730., 1.347815*^6, 1016.039, 3.566, 
  4363., 3.289, 0.077, 13., "tests performed", 542911., 379122., 163789., 
  6215., 9102., 40.93, 28.58, 12.35, 6861., 42.59, 1.326539*^6, 31.033, 42.7, 
  19.452, 13.491, 29481.252, 0.5, 255.569, 4.02, 24.5, 39.3, "", 4.69, 78.74, 
  0.892}, {"EST", "Europe", "Estonia", "2021-05-12", 126064., 368., 326.143, 
  1210., 4., 3.857, 95032.261, 277.414, 245.86, 912.148, 3.015, 2.908, 0.84, 
  35., 26.384, 243., 183.183, "", "", "", "", 4332., 1.352147*^6, 1019.304, 
  3.266, 4349., 3.278, 0.075, 13.3, "tests performed", 553030., 385133., 
  167897., 10119., 8675., 41.69, 29.03, 12.66, 6540., 42.59, 1.326539*^6, 
  31.033, 42.7, 19.452, 13.491, 29481.252, 0.5, 255.569, 4.02, 24.5, 39.3, 
  "", 4.69, 78.74, 0.892}, {"EST", "Europe", "Estonia", "2021-05-13", 
  126364., 300., 316.714, 1212., 2., 3.571, 95258.413, 226.152, 238.752, 
  913.656, 1.508, 2.692, 0.83, 32., 24.123, 236., 177.907, "", "", "", "", 
  5109., 1.357256*^6, 1023.156, 3.851, 4371., 3.295, 0.072, 13.8, 
  "tests performed", 565973., 390960., 175013., 12943., 8011., 42.67, 29.47, 
  13.19, 6039., 42.59, 1.326539*^6, 31.033, 42.7, 19.452, 13.491, 29481.252, 
  0.5, 255.569, 4.02, 24.5, 39.3, "", 4.69, 78.74, 0.892}, 
 {"EST", "Europe", "Estonia", "2021-05-14", 126642., 278., 301.857, 1217., 
  5., 3.429, 95467.981, 209.568, 227.552, 917.425, 3.769, 2.585, 0.82, 34., 
  25.631, 209., 157.553, "", "", "", "", 5062., 1.362318*^6, 1026.972, 3.816, 
  4395., 3.313, 0.069, 14.6, "tests performed", 574758., 397088., 177670., 
  8785., 7298., 43.33, 29.93, 13.39, 5502., 42.59, 1.326539*^6, 31.033, 42.7, 
  19.452, 13.491, 29481.252, 0.5, 255.569, 4.02, 24.5, 39.3, "", 4.69, 78.74, 
  0.892}, {"EST", "Europe", "Estonia", "2021-05-15", 126922., 280., 288.714, 
  1220., 3., 3.571, 95679.057, 211.076, 217.645, 919.686, 2.262, 2.692, 0.81, 
  33., 24.877, 213., 160.568, "", "", "", "", 3416., 1.365734*^6, 1029.547, 
  2.575, 4426., 3.337, 0.065, 15.3, "tests performed", 578211., 400221., 
  177990., 3453., 7004., 43.59, 30.17, 13.42, 5280., 42.59, 1.326539*^6, 
  31.033, 42.7, 19.452, 13.491, 29481.252, 0.5, 255.569, 4.02, 24.5, 39.3, 
  "", 4.69, 78.74, 0.892}, {"EST", "Europe", "Estonia", "2021-05-16", 
  127053., 131., 275.286, 1222., 2., 3., 95777.81, 98.753, 207.522, 921.194, 
  1.508, 2.262, 0.8, 32., 24.123, 226., 170.368, 28.947, 21.821, 10.515, 
  7.927, 2885., 1.368619*^6, 1031.722, 2.175, 4419., 3.331, 0.062, 16.1, 
  "tests performed", 579172., 401155., 178017., 961., 6685., 43.66, 30.24, 
  13.42, 5039., 42.59, 1.326539*^6, 31.033, 42.7, 19.452, 13.491, 29481.252, 
  0.5, 255.569, 4.02, 24.5, 39.3, "", 4.69, 78.74, 0.892}, 
 {"EST", "Europe", "Estonia", "2021-05-17", 127206., 153., 267., 1223., 1., 
  2.714, 95893.148, 115.338, 201.276, 921.948, 0.754, 2.046, 0.8, 32., 
  24.123, 222., 167.353, "", "", "", "", 5933., 1.374552*^6, 1036.194, 4.473, 
  4495., 3.389, 0.059, 16.8, "tests performed", 586118., 407050., 179068., 
  6946., 7060., 44.18, 30.69, 13.5, 5322., 38.89, 1.326539*^6, 31.033, 42.7, 
  19.452, 13.491, 29481.252, 0.5, 255.569, 4.02, 24.5, 39.3, "", 4.69, 78.74, 
  0.892}, {"EST", "Europe", "Estonia", "2021-05-18", 127500., 294., 257.714, 
  1229., 6., 3.286, 96114.777, 221.629, 194.276, 926.471, 4.523, 2.477, 0.79, 
  31., 23.369, 209., 157.553, "", "", "", "", 4805., 1.379357*^6, 1039.816, 
  3.622, 4506., 3.397, 0.057, 17.5, "tests performed", 594040., 412917., 
  181123., 7922., 7304., 44.78, 31.13, 13.65, 5506., 41.67, 1.326539*^6, 
  31.033, 42.7, 19.452, 13.491, 29481.252, 0.5, 255.569, 4.02, 24.5, 39.3, 
  "", 4.69, 78.74, 0.892}, {"EST", "Europe", "Estonia", "2021-05-19", 
  127757., 257., 241.857, 1232., 3., 3.143, 96308.514, 193.737, 182.322, 
  928.733, 2.262, 2.369, 0.78, 31., 23.369, 202., 152.276, "", "", "", "", 
  6443., 1.3858*^6, 1044.673, 4.857, 4808., 3.624, 0.05, 19.9, 
  "tests performed", 603033., 418152., 184881., 8993., 7143., 45.46, 31.52, 
  13.94, 5385., 41.67, 1.326539*^6, 31.033, 42.7, 19.452, 13.491, 29481.252, 
  0.5, 255.569, 4.02, 24.5, 39.3, "", 4.69, 78.74, 0.892}, 
 {"EST", "Europe", "Estonia", "2021-05-20", 128084., 327., 245.714, 1235., 
  3., 3.286, 96555.02, 246.506, 185.23, 930.994, 2.262, 2.477, 0.77, 28., 
  21.108, 204., 153.784, "", "", "", "", 4729., 1.390529*^6, 1048.238, 3.565, 
  4753., 3.583, 0.052, 19.3, "tests performed", 617753., 423490., 194263., 
  14720., 7397., 46.57, 31.92, 14.64, 5576., 41.67, 1.326539*^6, 31.033, 
  42.7, 19.452, 13.491, 29481.252, 0.5, 255.569, 4.02, 24.5, 39.3, "", 4.69, 
  78.74, 0.892}, {"EST", "Europe", "Estonia", "2021-05-21", 128309., 225., 
  238.143, 1239., 4., 3.143, 96724.635, 169.614, 179.522, 934.009, 3.015, 
  2.369, 0.75, 28., 21.108, 178., 134.184, "", "", "", "", 4723., 
  1.395252*^6, 1051.799, 3.56, 4705., 3.547, 0.051, 19.8, "tests performed", 
  632055., 430120., 201935., 14302., 8185., 47.65, 32.42, 15.22, 6170., 
  41.67, 1.326539*^6, 31.033, 42.7, 19.452, 13.491, 29481.252, 0.5, 255.569, 
  4.02, 24.5, 39.3, "", 4.69, 78.74, 0.892}, {"EST", "Europe", "Estonia", 
  "2021-05-22", 128489., 180., 223.857, 1240., 1., 2.857, 96860.326, 135.691, 
  168.753, 934.763, 0.754, 2.154, 0.73, 29., 21.861, 185., 139.461, "", "", 
  "", "", 3497., 1.398749*^6, 1054.435, 2.636, 4716., 3.555, 0.047, 21.1, 
  "tests performed", 636914., 434222., 202692., 4859., 8386., 48.01, 32.73, 
  15.28, 6322., 41.67, 1.326539*^6, 31.033, 42.7, 19.452, 13.491, 29481.252, 
  0.5, 255.569, 4.02, 24.5, 39.3, "", 4.69, 78.74, 0.892}, 
 {"EST", "Europe", "Estonia", "2021-05-23", 128592., 103., 219.857, 1240., 
  0., 2.571, 96937.972, 77.646, 165.737, 934.763, 0., 1.938, 0.71, 30., 
  22.615, 189., 142.476, 19.963, 15.049, 9.839, 7.417, 2614., 1.401363*^6, 
  1056.405, 1.971, 4678., 3.526, 0.047, 21.3, "tests performed", 640643., 
  437554., 203089., 3729., 8782., 48.29, 32.98, 15.31, 6620., 41.67, 
  1.326539*^6, 31.033, 42.7, 19.452, 13.491, 29481.252, 0.5, 255.569, 4.02, 
  24.5, 39.3, "", 4.69, 78.74, 0.892}, {"EST", "Europe", "Estonia", 
  "2021-05-24", 128669., 77., 209., 1241., 1., 2.571, 96996.017, 58.046, 
  157.553, 935.517, 0.754, 1.938, 0.7, 25., 18.846, 186., 140.214, "", "", 
  "", "", 4921., 1.406284*^6, 1060.115, 3.71, 4533., 3.417, 0.046, 21.7, 
  "tests performed", 646164., 441959., 204205., 5521., 8578., 48.71, 33.32, 
  15.39, 6466., 41.67, 1.326539*^6, 31.033, 42.7, 19.452, 13.491, 29481.252, 
  0.5, 255.569, 4.02, 24.5, 39.3, "", 4.69, 78.74, 0.892}, 
 {"EST", "Europe", "Estonia", "2021-05-25", 128829., 160., 189.857, 1241., 
  0., 1.714, 97116.632, 120.615, 143.122, 935.517, 0., 1.292, 0.69, 23., 
  17.338, 163., 122.876, "", "", "", "", 4225., 1.410509*^6, 1063.3, 3.185, 
  4450., 3.355, 0.043, 23.4, "tests performed", 653184., 446942., 206242., 
  7020., 8449., 49.24, 33.69, 15.55, 6369., 41.67, 1.326539*^6, 31.033, 42.7, 
  19.452, 13.491, 29481.252, 0.5, 255.569, 4.02, 24.5, 39.3, "", 4.69, 78.74, 
  0.892}, {"EST", "Europe", "Estonia", "2021-05-26", 129014., 185., 179.571, 
  1242., 1., 1.429, 97256.093, 139.461, 135.368, 936.271, 0.754, 1.077, 0.68, 
  20., 15.077, 149., 112.322, "", "", "", "", 3915., 1.414424*^6, 1066.251, 
  2.951, 4089., 3.082, 0.044, 22.8, "tests performed", 664600., 452738., 
  211862., 11416., 8795., 50.1, 34.13, 15.97, 6630., 41.67, 1.326539*^6, 
  31.033, 42.7, 19.452, 13.491, 29481.252, 0.5, 255.569, 4.02, 24.5, 39.3, 
  "", 4.69, 78.74, 0.892}, {"EST", "Europe", "Estonia", "2021-05-27", 
  129158., 144., 153.429, 1244., 2., 1.286, 97364.646, 108.553, 115.661, 
  937.779, 1.508, 0.969, 0.67, 17., 12.815, 141., 106.292, "", "", "", "", 
  4085., 1.418509*^6, 1069.331, 3.079, 3997., 3.013, 0.038, 26.1, 
  "tests performed", 680774., 458487., 222287., 16174., 9003., 51.32, 34.56, 
  16.76, 6787., 41.67, 1.326539*^6, 31.033, 42.7, 19.452, 13.491, 29481.252, 
  0.5, 255.569, 4.02, 24.5, 39.3, "", 4.69, 78.74, 0.892}, 
 {"EST", "Europe", "Estonia", "2021-05-28", 129297., 139., 141.143, 1247., 
  3., 1.143, 97469.43, 104.784, 106.399, 940.04, 2.262, 0.862, 0.67, 18., 
  13.569, 122., 91.969, "", "", "", "", 4037., 1.422546*^6, 1072.374, 3.043, 
  3899., 2.939, 0.036, 27.6, "tests performed", 693269., 463247., 230022., 
  12495., 8745., 52.26, 34.92, 17.34, 6592., 41.67, 1.326539*^6, 31.033, 
  42.7, 19.452, 13.491, 29481.252, 0.5, 255.569, 4.02, 24.5, 39.3, "", 4.69, 
  78.74, 0.892}, {"EST", "Europe", "Estonia", "2021-05-29", 129424., 127., 
  133.571, 1250., 3., 1.429, 97565.168, 95.738, 100.692, 942.302, 2.262, 
  1.077, 0.67, 18., 13.569, 121., 91.215, "", "", "", "", 3217., 1.425763*^6, 
  1074.799, 2.425, 3859., 2.909, 0.035, 28.9, "tests performed", 698483., 
  467087., 231396., 5214., 8796., 52.65, 35.21, 17.44, 6631., 41.67, 
  1.326539*^6, 31.033, 42.7, 19.452, 13.491, 29481.252, 0.5, 255.569, 4.02, 
  24.5, 39.3, "", 4.69, 78.74, 0.892}, {"EST", "Europe", "Estonia", 
  "2021-05-30", 129486., 62., 127.714, 1251., 1., 1.571, 97611.906, 46.738, 
  96.276, 943.056, 0.754, 1.185, 0.66, 19., 14.323, 133., 100.261, 7.985, 
  6.02, 5.858, 4.416, 2904., 1.428667*^6, 1076.988, 2.189, 3901., 2.941, 
  0.033, 30.5, "tests performed", 703019., 470619., 232400., 4536., 8911., 
  53., 35.48, 17.52, 6717., 41.67, 1.326539*^6, 31.033, 42.7, 19.452, 13.491, 
  29481.252, 0.5, 255.569, 4.02, 24.5, 39.3, "", 4.69, 78.74, 0.892}, 
 {"EST", "Europe", "Estonia", "2021-05-31", 129544., 58., 125., 1252., 1., 
  1.571, 97655.629, 43.723, 94.23, 943.809, 0.754, 1.185, 0.66, 17., 12.815, 
  124., 93.476, "", "", "", "", 4393., 1.43306*^6, 1080.3, 3.312, 3825., 
  2.883, 0.033, 30.6, "tests performed", 706733., 472922., 233811., 3714., 
  8653., 53.28, 35.65, 17.63, 6523., 41.67, 1.326539*^6, 31.033, 42.7, 
  19.452, 13.491, 29481.252, 0.5, 255.569, 4.02, 24.5, 39.3, "", 4.69, 78.74, 
  0.892}, {"EST", "Europe", "Estonia", "2021-06-01", 129674., 130., 120.714, 
  1258., 6., 2.429, 97753.628, 97.999, 90.999, 948.332, 4.523, 1.831, 0.66, 
  16., 12.061, 115., 86.692, "", "", "", "", 6188., 1.439248*^6, 1084.965, 
  4.665, 4106., 3.095, 0.029, 34., "tests performed", 715311., 478681., 
  236630., 8578., 8875., 53.92, 36.08, 17.84, 6690., "", 1.326539*^6, 31.033, 
  42.7, 19.452, 13.491, 29481.252, 0.5, 255.569, 4.02, 24.5, 39.3, "", 4.69, 
  78.74, 0.892}, {"EST", "Europe", "Estonia", "2021-06-02", 129804., 130., 
  112.857, 1259., 1., 2.429, 97851.627, 97.999, 85.076, 949.086, 0.754, 
  1.831, 0.65, "", "", "", "", "", "", "", "", 3972., 1.44322*^6, 1087.959, 
  2.994, 4114., 3.101, 0.027, 36.5, "tests performed", 726298., 484455., 
  241843., 10987., 8814., 54.75, 36.52, 18.23, 6644., "", 1.326539*^6, 
  31.033, 42.7, 19.452, 13.491, 29481.252, 0.5, 255.569, 4.02, 24.5, 39.3, 
  "", 4.69, 78.74, 0.892}, {"EST", "Europe", "Estonia", "2021-06-03", 
  129909., 105., 107.286, 1260., 1., 2.286, 97930.781, 79.153, 80.876, 
  949.84, 0.754, 1.723, 0.65, "", "", "", "", "", "", "", "", 4264., 
  1.447484*^6, 1091.173, 3.214, 4139., 3.12, 0.026, 38.6, "tests performed", 
  740309., 490583., 249726., 14011., 8505., 55.81, 36.98, 18.83, 6411., "", 
  1.326539*^6, 31.033, 42.7, 19.452, 13.491, 29481.252, 0.5, 255.569, 4.02, 
  24.5, 39.3, "", 4.69, 78.74, 0.892}, {"EST", "Europe", "Estonia", 
  "2021-06-04", 130005., 96., 101.143, 1260., 0., 1.857, 98003.15, 72.369, 
  76.246, 949.84, 0., 1.4, 0.64, "", "", "", "", "", "", "", "", 3975., 
  1.451459*^6, 1094.17, 2.997, 4130., 3.113, 0.024, 40.8, "tests performed", 
  751951., 495620., 256331., 11642., 8383., 56.69, 37.36, 19.32, 6319., "", 
  1.326539*^6, 31.033, 42.7, 19.452, 13.491, 29481.252, 0.5, 255.569, 4.02, 
  24.5, 39.3, "", 4.69, 78.74, 0.892}, {"EST", "Europe", "Estonia", 
  "2021-06-05", 130068., 63., 92., 1262., 2., 1.714, 98050.642, 47.492, 
  69.353, 951.348, 1.508, 1.292, 0.64, "", "", "", "", "", "", "", "", 2818., 
  1.454277*^6, 1096.294, 2.124, 4073., 3.07, 0.023, 44.3, "tests performed", 
  757157., 499079., 258078., 5206., 8382., 57.08, 37.62, 19.45, 6319., "", 
  1.326539*^6, 31.033, 42.7, 19.452, 13.491, 29481.252, 0.5, 255.569, 4.02, 
  24.5, 39.3, "", 4.69, 78.74, 0.892}, {"EST", "Europe", "Estonia", 
  "2021-06-06", 130119., 51., 90.429, 1263., 1., 1.714, 98089.087, 38.446, 
  68.169, 952.102, 0.754, 1.292, 0.64, "", "", "", "", "", "", "", "", 2603., 
  1.45688*^6, 1098.256, 1.962, 4030., 3.038, 0.022, 44.6, "tests performed", 
  762375., 500700., 261675., 5218., 8479., 57.47, 37.74, 19.73, 6392., "", 
  1.326539*^6, 31.033, 42.7, 19.452, 13.491, 29481.252, 0.5, 255.569, 4.02, 
  24.5, 39.3, "", 4.69, 78.74, 0.892}, {"EST", "Europe", "Estonia", 
  "2021-06-07", 130156., 37., 87.429, 1264., 1., 1.714, 98116.98, 27.892, 
  65.907, 952.856, 0.754, 1.292, "", "", "", "", "", "", "", "", "", 4087., 
  1.460967*^6, 1101.337, 3.081, 3987., 3.006, 0.022, 45.6, "tests performed", 
  768684., 503703., 264981., 6309., 8850., 57.95, 37.97, 19.98, 6671., "", 
  1.326539*^6, 31.033, 42.7, 19.452, 13.491, 29481.252, 0.5, 255.569, 4.02, 
  24.5, 39.3, "", 4.69, 78.74, 0.892}, {"SWZ", "Africa", "Eswatini", 
  "2020-03-14", 1., 1., "", "", "", "", 0.862, 0.862, "", "", "", "", "", "", 
  "", "", "", "", "", "", "", "", "", "", "", "", "", "", "", "", "", "", "", 
  "", "", "", "", "", "", 19.44, 1.160164*^6, 79.492, 21.5, 3.163, 1.845, 
  7738.975, "", 333.436, 3.94, 1.7, 16.5, 24.097, 2.1, 60.19, 0.611}, 
 {"SWZ", "Africa", "Eswatini", "2020-03-15", 1., 0., "", "", "", "", 0.862, 
  0., "", "", "", "", "", "", "", "", "", "", "", "", "", "", "", "", "", "", 
  "", "", "", "", "", "", "", "", "", "", "", "", "", 19.44, 1.160164*^6, 
  79.492, 21.5, 3.163, 1.845, 7738.975, "", 333.436, 3.94, 1.7, 16.5, 24.097, 
  2.1, 60.19, 0.611}, {"SWZ", "Africa", "Eswatini", "2020-03-16", 1., 0., "", 
  "", "", "", 0.862, 0., "", "", "", "", "", "", "", "", "", "", "", "", "", 
  "", "", "", "", "", "", "", "", "", "", "", "", "", "", "", "", "", "", 
  19.44, 1.160164*^6, 79.492, 21.5, 3.163, 1.845, 7738.975, "", 333.436, 
  3.94, 1.7, 16.5, 24.097, 2.1, 60.19, 0.611}, 
 {"SWZ", "Africa", "Eswatini", "2020-03-17", 1., 0., "", "", "", "", 0.862, 
  0., "", "", "", "", "", "", "", "", "", "", "", "", "", "", "", "", "", "", 
  "", "", "", "", "", "", "", "", "", "", "", "", "", 55.56, 1.160164*^6, 
  79.492, 21.5, 3.163, 1.845, 7738.975, "", 333.436, 3.94, 1.7, 16.5, 24.097, 
  2.1, 60.19, 0.611}, {"SWZ", "Africa", "Eswatini", "2020-03-18", 1., 0., "", 
  "", "", "", 0.862, 0., "", "", "", "", "", "", "", "", "", "", "", "", "", 
  "", "", "", "", "", "", "", "", "", "", "", "", "", "", "", "", "", "", 
  55.56, 1.160164*^6, 79.492, 21.5, 3.163, 1.845, 7738.975, "", 333.436, 
  3.94, 1.7, 16.5, 24.097, 2.1, 60.19, 0.611}, 
 {"SWZ", "Africa", "Eswatini", "2020-03-19", 1., 0., 0.143, "", "", 0., 
  0.862, 0., 0.123, "", "", 0., "", "", "", "", "", "", "", "", "", "", "", 
  "", "", "", "", "", "", "", "", "", "", "", "", "", "", "", "", 55.56, 
  1.160164*^6, 79.492, 21.5, 3.163, 1.845, 7738.975, "", 333.436, 3.94, 1.7, 
  16.5, 24.097, 2.1, 60.19, 0.611}, {"SWZ", "Africa", "Eswatini", 
  "2020-03-20", 1., 0., 0.143, "", "", 0., 0.862, 0., 0.123, "", "", 0., "", 
  "", "", "", "", "", "", "", "", "", "", "", "", "", "", "", "", "", "", "", 
  "", "", "", "", "", "", "", 55.56, 1.160164*^6, 79.492, 21.5, 3.163, 1.845, 
  7738.975, "", 333.436, 3.94, 1.7, 16.5, 24.097, 2.1, 60.19, 0.611}, 
 {"SWZ", "Africa", "Eswatini", "2020-03-21", 1., 0., 0., "", "", 0., 0.862, 
  0., 0., "", "", 0., "", "", "", "", "", "", "", "", "", "", "", "", "", "", 
  "", "", "", "", "", "", "", "", "", "", "", "", "", 55.56, 1.160164*^6, 
  79.492, 21.5, 3.163, 1.845, 7738.975, "", 333.436, 3.94, 1.7, 16.5, 24.097, 
  2.1, 60.19, 0.611}, {"SWZ", "Africa", "Eswatini", "2020-03-22", 4., 3., 
  0.429, "", "", 0., 3.448, 2.586, 0.369, "", "", 0., "", "", "", "", "", "", 
  "", "", "", "", "", "", "", "", "", "", "", "", "", "", "", "", "", "", "", 
  "", "", 55.56, 1.160164*^6, 79.492, 21.5, 3.163, 1.845, 7738.975, "", 
  333.436, 3.94, 1.7, 16.5, 24.097, 2.1, 60.19, 0.611}, 
 {"SWZ", "Africa", "Eswatini", "2020-03-23", 4., 0., 0.429, "", "", 0., 
  3.448, 0., 0.369, "", "", 0., "", "", "", "", "", "", "", "", "", "", "", 
  "", "", "", "", "", "", "", "", "", "", "", "", "", "", "", "", 55.56, 
  1.160164*^6, 79.492, 21.5, 3.163, 1.845, 7738.975, "", 333.436, 3.94, 1.7, 
  16.5, 24.097, 2.1, 60.19, 0.611}, {"SWZ", "Africa", "Eswatini", 
  "2020-03-24", 4., 0., 0.429, "", "", 0., 3.448, 0., 0.369, "", "", 0., "", 
  "", "", "", "", "", "", "", "", "", "", "", "", "", "", "", "", "", "", "", 
  "", "", "", "", "", "", "", 55.56, 1.160164*^6, 79.492, 21.5, 3.163, 1.845, 
  7738.975, "", 333.436, 3.94, 1.7, 16.5, 24.097, 2.1, 60.19, 0.611}, 
 {"SWZ", "Africa", "Eswatini", "2020-03-25", 4., 0., 0.429, "", "", 0., 
  3.448, 0., 0.369, "", "", 0., "", "", "", "", "", "", "", "", "", "", "", 
  "", "", "", "", "", "", "", "", "", "", "", "", "", "", "", "", 55.56, 
  1.160164*^6, 79.492, 21.5, 3.163, 1.845, 7738.975, "", 333.436, 3.94, 1.7, 
  16.5, 24.097, 2.1, 60.19, 0.611}, {"SWZ", "Africa", "Eswatini", 
  "2020-03-26", 6., 2., 0.714, "", "", 0., 5.172, 1.724, 0.616, "", "", 0., 
  "", "", "", "", "", "", "", "", "", "", "", "", "", "", "", "", "", "", "", 
  "", "", "", "", "", "", "", "", 55.56, 1.160164*^6, 79.492, 21.5, 3.163, 
  1.845, 7738.975, "", 333.436, 3.94, 1.7, 16.5, 24.097, 2.1, 60.19, 0.611}, 
 {"SWZ", "Africa", "Eswatini", "2020-03-27", 9., 3., 1.143, "", "", 0., 
  7.758, 2.586, 0.985, "", "", 0., "", "", "", "", "", "", "", "", "", "", 
  "", "", "", "", "", "", "", "", "", "", "", "", "", "", "", "", "", 86.11, 
  1.160164*^6, 79.492, 21.5, 3.163, 1.845, 7738.975, "", 333.436, 3.94, 1.7, 
  16.5, 24.097, 2.1, 60.19, 0.611}, {"SWZ", "Africa", "Eswatini", 
  "2020-03-28", 9., 0., 1.143, "", "", 0., 7.758, 0., 0.985, "", "", 0., "", 
  "", "", "", "", "", "", "", "", "", "", "", "", "", "", "", "", "", "", "", 
  "", "", "", "", "", "", "", 86.11, 1.160164*^6, 79.492, 21.5, 3.163, 1.845, 
  7738.975, "", 333.436, 3.94, 1.7, 16.5, 24.097, 2.1, 60.19, 0.611}, 
 {"SWZ", "Africa", "Eswatini", "2020-03-29", 9., 0., 0.714, "", "", 0., 
  7.758, 0., 0.616, "", "", 0., "", "", "", "", "", "", "", "", "", "", "", 
  "", "", "", "", "", "", "", "", "", "", "", "", "", "", "", "", 86.11, 
  1.160164*^6, 79.492, 21.5, 3.163, 1.845, 7738.975, "", 333.436, 3.94, 1.7, 
  16.5, 24.097, 2.1, 60.19, 0.611}, {"SWZ", "Africa", "Eswatini", 
  "2020-03-30", 9., 0., 0.714, "", "", 0., 7.758, 0., 0.616, "", "", 0., "", 
  "", "", "", "", "", "", "", "", "", "", "", "", "", "", "", "", "", "", "", 
  "", "", "", "", "", "", "", 86.11, 1.160164*^6, 79.492, 21.5, 3.163, 1.845, 
  7738.975, "", 333.436, 3.94, 1.7, 16.5, 24.097, 2.1, 60.19, 0.611}, 
 {"SWZ", "Africa", "Eswatini", "2020-03-31", 9., 0., 0.714, "", "", 0., 
  7.758, 0., 0.616, "", "", 0., "", "", "", "", "", "", "", "", "", "", "", 
  "", "", "", "", "", "", "", "", "", "", "", "", "", "", "", "", 86.11, 
  1.160164*^6, 79.492, 21.5, 3.163, 1.845, 7738.975, "", 333.436, 3.94, 1.7, 
  16.5, 24.097, 2.1, 60.19, 0.611}, {"SWZ", "Africa", "Eswatini", 
  "2020-04-01", 9., 0., 0.714, "", "", 0., 7.758, 0., 0.616, "", "", 0., "", 
  "", "", "", "", "", "", "", "", "", "", "", "", "", "", "", "", "", "", "", 
  "", "", "", "", "", "", "", 86.11, 1.160164*^6, 79.492, 21.5, 3.163, 1.845, 
  7738.975, "", 333.436, 3.94, 1.7, 16.5, 24.097, 2.1, 60.19, 0.611}, 
 {"SWZ", "Africa", "Eswatini", "2020-04-02", 9., 0., 0.429, "", "", 0., 
  7.758, 0., 0.369, "", "", 0., "", "", "", "", "", "", "", "", "", "", "", 
  "", "", "", "", "", "", "", "", "", "", "", "", "", "", "", "", 86.11, 
  1.160164*^6, 79.492, 21.5, 3.163, 1.845, 7738.975, "", 333.436, 3.94, 1.7, 
  16.5, 24.097, 2.1, 60.19, 0.611}, {"SWZ", "Africa", "Eswatini", 
  "2020-04-03", 9., 0., 0., "", "", 0., 7.758, 0., 0., "", "", 0., "", "", 
  "", "", "", "", "", "", "", "", "", "", "", "", "", "", "", "", "", "", "", 
  "", "", "", "", "", "", 89.81, 1.160164*^6, 79.492, 21.5, 3.163, 1.845, 
  7738.975, "", 333.436, 3.94, 1.7, 16.5, 24.097, 2.1, 60.19, 0.611}, 
 {"SWZ", "Africa", "Eswatini", "2020-04-04", 9., 0., 0., "", "", 0., 7.758, 
  0., 0., "", "", 0., "", "", "", "", "", "", "", "", "", "", "", "", "", "", 
  "", "", "", "", "", "", "", "", "", "", "", "", "", 89.81, 1.160164*^6, 
  79.492, 21.5, 3.163, 1.845, 7738.975, "", 333.436, 3.94, 1.7, 16.5, 24.097, 
  2.1, 60.19, 0.611}, {"SWZ", "Africa", "Eswatini", "2020-04-05", 9., 0., 0., 
  "", "", 0., 7.758, 0., 0., "", "", 0., "", "", "", "", "", "", "", "", "", 
  "", "", "", "", "", "", "", "", "", "", "", "", "", "", "", "", "", "", 
  89.81, 1.160164*^6, 79.492, 21.5, 3.163, 1.845, 7738.975, "", 333.436, 
  3.94, 1.7, 16.5, 24.097, 2.1, 60.19, 0.611}, 
 {"SWZ", "Africa", "Eswatini", "2020-04-06", 10., 1., 0.143, "", "", 0., 
  8.619, 0.862, 0.123, "", "", 0., "", "", "", "", "", "", "", "", "", "", 
  "", "", "", "", "", "", "", "", "", "", "", "", "", "", "", "", "", 89.81, 
  1.160164*^6, 79.492, 21.5, 3.163, 1.845, 7738.975, "", 333.436, 3.94, 1.7, 
  16.5, 24.097, 2.1, 60.19, 0.611}, {"SWZ", "Africa", "Eswatini", 
  "2020-04-07", 10., 0., 0.143, "", "", 0., 8.619, 0., 0.123, "", "", 0., "", 
  "", "", "", "", "", "", "", "", "", "", "", "", "", "", "", "", "", "", "", 
  "", "", "", "", "", "", "", 89.81, 1.160164*^6, 79.492, 21.5, 3.163, 1.845, 
  7738.975, "", 333.436, 3.94, 1.7, 16.5, 24.097, 2.1, 60.19, 0.611}, 
 {"SWZ", "Africa", "Eswatini", "2020-04-08", 12., 2., 0.429, "", "", 0., 
  10.343, 1.724, 0.369, "", "", 0., "", "", "", "", "", "", "", "", "", "", 
  "", "", "", "", "", "", "", "", "", "", "", "", "", "", "", "", "", 89.81, 
  1.160164*^6, 79.492, 21.5, 3.163, 1.845, 7738.975, "", 333.436, 3.94, 1.7, 
  16.5, 24.097, 2.1, 60.19, 0.611}, {"SWZ", "Africa", "Eswatini", 
  "2020-04-09", 12., 0., 0.429, "", "", 0., 10.343, 0., 0.369, "", "", 0., 
  "", "", "", "", "", "", "", "", "", "", "", "", "", "", "", "", "", "", "", 
  "", "", "", "", "", "", "", "", 89.81, 1.160164*^6, 79.492, 21.5, 3.163, 
  1.845, 7738.975, "", 333.436, 3.94, 1.7, 16.5, 24.097, 2.1, 60.19, 0.611}, 
 {"SWZ", "Africa", "Eswatini", "2020-04-10", 12., 0., 0.429, "", "", 0., 
  10.343, 0., 0.369, "", "", 0., "", "", "", "", "", "", "", "", "", "", "", 
  "", "", "", "", "", "", "", "", "", "", "", "", "", "", "", "", 89.81, 
  1.160164*^6, 79.492, 21.5, 3.163, 1.845, 7738.975, "", 333.436, 3.94, 1.7, 
  16.5, 24.097, 2.1, 60.19, 0.611}, {"SWZ", "Africa", "Eswatini", 
  "2020-04-11", 12., 0., 0.429, "", "", 0., 10.343, 0., 0.369, "", "", 0., 
  "", "", "", "", "", "", "", "", "", "", "", "", "", "", "", "", "", "", "", 
  "", "", "", "", "", "", "", "", 89.81, 1.160164*^6, 79.492, 21.5, 3.163, 
  1.845, 7738.975, "", 333.436, 3.94, 1.7, 16.5, 24.097, 2.1, 60.19, 0.611}, 
 {"SWZ", "Africa", "Eswatini", "2020-04-12", 14., 2., 0.714, "", "", 0., 
  12.067, 1.724, 0.616, "", "", 0., "", "", "", "", "", "", "", "", "", "", 
  "", "", "", "", "", "", "", "", "", "", "", "", "", "", "", "", "", 89.81, 
  1.160164*^6, 79.492, 21.5, 3.163, 1.845, 7738.975, "", 333.436, 3.94, 1.7, 
  16.5, 24.097, 2.1, 60.19, 0.611}, {"SWZ", "Africa", "Eswatini", 
  "2020-04-13", 15., 1., 0.714, "", "", 0., 12.929, 0.862, 0.616, "", "", 0., 
  "", "", "", "", "", "", "", "", "", "", "", "", "", "", "", "", "", "", "", 
  "", "", "", "", "", "", "", "", 89.81, 1.160164*^6, 79.492, 21.5, 3.163, 
  1.845, 7738.975, "", 333.436, 3.94, 1.7, 16.5, 24.097, 2.1, 60.19, 0.611}, 
 {"SWZ", "Africa", "Eswatini", "2020-04-14", 15., 0., 0.714, "", "", 0., 
  12.929, 0., 0.616, "", "", 0., "", "", "", "", "", "", "", "", "", "", "", 
  "", "", "", "", "", "", "", "", "", "", "", "", "", "", "", "", 89.81, 
  1.160164*^6, 79.492, 21.5, 3.163, 1.845, 7738.975, "", 333.436, 3.94, 1.7, 
  16.5, 24.097, 2.1, 60.19, 0.611}, {"SWZ", "Africa", "Eswatini", 
  "2020-04-15", 15., 0., 0.429, "", "", 0., 12.929, 0., 0.369, "", "", 0., 
  "", "", "", "", "", "", "", "", "", "", "", "", "", "", "", "", "", "", "", 
  "", "", "", "", "", "", "", "", 89.81, 1.160164*^6, 79.492, 21.5, 3.163, 
  1.845, 7738.975, "", 333.436, 3.94, 1.7, 16.5, 24.097, 2.1, 60.19, 0.611}, 
 {"SWZ", "Africa", "Eswatini", "2020-04-16", 16., 1., 0.571, 1., 1., 0.143, 
  13.791, 0.862, 0.493, 0.862, 0.862, 0.123, "", "", "", "", "", "", "", "", 
  "", "", "", "", "", "", "", "", "", "", "", "", "", "", "", "", "", "", "", 
  84.26, 1.160164*^6, 79.492, 21.5, 3.163, 1.845, 7738.975, "", 333.436, 
  3.94, 1.7, 16.5, 24.097, 2.1, 60.19, 0.611}, 
 {"SWZ", "Africa", "Eswatini", "2020-04-17", 16., 0., 0.571, 1., 0., 0.143, 
  13.791, 0., 0.493, 0.862, 0., 0.123, "", "", "", "", "", "", "", "", "", 
  "", "", "", "", "", "", "", "", "", "", "", "", "", "", "", "", "", "", 
  84.26, 1.160164*^6, 79.492, 21.5, 3.163, 1.845, 7738.975, "", 333.436, 
  3.94, 1.7, 16.5, 24.097, 2.1, 60.19, 0.611}, 
 {"SWZ", "Africa", "Eswatini", "2020-04-18", 22., 6., 1.429, 1., 0., 0.143, 
  18.963, 5.172, 1.231, 0.862, 0., 0.123, "", "", "", "", "", "", "", "", "", 
  "", "", "", "", "", "", "", "", "", "", "", "", "", "", "", "", "", "", 
  84.26, 1.160164*^6, 79.492, 21.5, 3.163, 1.845, 7738.975, "", 333.436, 
  3.94, 1.7, 16.5, 24.097, 2.1, 60.19, 0.611}, 
 {"SWZ", "Africa", "Eswatini", "2020-04-19", 22., 0., 1.143, 1., 0., 0.143, 
  18.963, 0., 0.985, 0.862, 0., 0.123, "", "", "", "", "", "", "", "", "", 
  "", "", "", "", "", "", "", "", "", "", "", "", "", "", "", "", "", "", 
  84.26, 1.160164*^6, 79.492, 21.5, 3.163, 1.845, 7738.975, "", 333.436, 
  3.94, 1.7, 16.5, 24.097, 2.1, 60.19, 0.611}, 
 {"SWZ", "Africa", "Eswatini", "2020-04-20", 24., 2., 1.286, 1., 0., 0.143, 
  20.687, 1.724, 1.108, 0.862, 0., 0.123, "", "", "", "", "", "", "", "", "", 
  "", "", "", "", "", "", "", "", "", "", "", "", "", "", "", "", "", "", 
  84.26, 1.160164*^6, 79.492, 21.5, 3.163, 1.845, 7738.975, "", 333.436, 
  3.94, 1.7, 16.5, 24.097, 2.1, 60.19, 0.611}, 
 {"SWZ", "Africa", "Eswatini", "2020-04-21", 31., 7., 2.286, 1., 0., 0.143, 
  26.72, 6.034, 1.97, 0.862, 0., 0.123, "", "", "", "", "", "", "", "", "", 
  "", "", "", "", "", "", "", "", "", "", "", "", "", "", "", "", "", "", 
  84.26, 1.160164*^6, 79.492, 21.5, 3.163, 1.845, 7738.975, "", 333.436, 
  3.94, 1.7, 16.5, 24.097, 2.1, 60.19, 0.611}, 
 {"SWZ", "Africa", "Eswatini", "2020-04-22", 31., 0., 2.286, 1., 0., 0.143, 
  26.72, 0., 1.97, 0.862, 0., 0.123, "", "", "", "", "", "", "", "", "", "", 
  "", "", "", "", "", "", "", "", "", "", "", "", "", "", "", "", "", 84.26, 
  1.160164*^6, 79.492, 21.5, 3.163, 1.845, 7738.975, "", 333.436, 3.94, 1.7, 
  16.5, 24.097, 2.1, 60.19, 0.611}, {"SWZ", "Africa", "Eswatini", 
  "2020-04-23", 31., 0., 2.143, 1., 0., 0., 26.72, 0., 1.847, 0.862, 0., 0., 
  "", "", "", "", "", "", "", "", "", "", "", "", "", "", "", "", "", "", "", 
  "", "", "", "", "", "", "", "", 84.26, 1.160164*^6, 79.492, 21.5, 3.163, 
  1.845, 7738.975, "", 333.436, 3.94, 1.7, 16.5, 24.097, 2.1, 60.19, 0.611}, 
 {"SWZ", "Africa", "Eswatini", "2020-04-24", 36., 5., 2.857, 1., 0., 0., 
  31.03, 4.31, 2.463, 0.862, 0., 0., "", "", "", "", "", "", "", "", "", "", 
  "", "", "", "", "", "", "", "", "", "", "", "", "", "", "", "", "", 84.26, 
  1.160164*^6, 79.492, 21.5, 3.163, 1.845, 7738.975, "", 333.436, 3.94, 1.7, 
  16.5, 24.097, 2.1, 60.19, 0.611}, {"SWZ", "Africa", "Eswatini", 
  "2020-04-25", 56., 20., 4.857, 1., 0., 0., 48.269, 17.239, 4.187, 0.862, 
  0., 0., "", "", "", "", "", "", "", "", "", "", "", "", "", "", "", "", "", 
  "", "", "", "", "", "", "", "", "", "", 84.26, 1.160164*^6, 79.492, 21.5, 
  3.163, 1.845, 7738.975, "", 333.436, 3.94, 1.7, 16.5, 24.097, 2.1, 60.19, 
  0.611}, {"SWZ", "Africa", "Eswatini", "2020-04-26", 59., 3., 5.286, 1., 0., 
  0., 50.855, 2.586, 4.556, 0.862, 0., 0., "", "", "", "", "", "", "", "", 
  "", "", "", "", "", "", "", "", "", "", "", "", "", "", "", "", "", "", "", 
  84.26, 1.160164*^6, 79.492, 21.5, 3.163, 1.845, 7738.975, "", 333.436, 
  3.94, 1.7, 16.5, 24.097, 2.1, 60.19, 0.611}, 
 {"SWZ", "Africa", "Eswatini", "2020-04-27", 65., 6., 5.857, 1., 0., 0., 
  56.027, 5.172, 5.049, 0.862, 0., 0., "", "", "", "", "", "", "", "", "", 
  "", "", "", "", "", "", "", "", "", "", "", "", "", "", "", "", "", "", 
  84.26, 1.160164*^6, 79.492, 21.5, 3.163, 1.845, 7738.975, "", 333.436, 
  3.94, 1.7, 16.5, 24.097, 2.1, 60.19, 0.611}, 
 {"SWZ", "Africa", "Eswatini", "2020-04-28", 71., 6., 5.714, 1., 0., 0., 
  61.198, 5.172, 4.925, 0.862, 0., 0., "", "", "", "", "", "", "", "", "", 
  "", "", "", "", "", "", "", "", "", "", "", "", "", "", "", "", "", "", 
  84.26, 1.160164*^6, 79.492, 21.5, 3.163, 1.845, 7738.975, "", 333.436, 
  3.94, 1.7, 16.5, 24.097, 2.1, 60.19, 0.611}, 
 {"SWZ", "Africa", "Eswatini", "2020-04-29", 91., 20., 8.571, 1., 0., 0., 
  78.437, 17.239, 7.388, 0.862, 0., 0., "", "", "", "", "", "", "", "", "", 
  "", "", "", "", "", "", "", "", "", "", "", "", "", "", "", "", "", "", 
  84.26, 1.160164*^6, 79.492, 21.5, 3.163, 1.845, 7738.975, "", 333.436, 
  3.94, 1.7, 16.5, 24.097, 2.1, 60.19, 0.611}, 
 {"SWZ", "Africa", "Eswatini", "2020-04-30", 100., 9., 9.857, 1., 0., 0., 
  86.195, 7.758, 8.496, 0.862, 0., 0., "", "", "", "", "", "", "", "", "", 
  "", "", "", "", "", "", "", "", "", "", "", "", "", "", "", "", "", "", 
  84.26, 1.160164*^6, 79.492, 21.5, 3.163, 1.845, 7738.975, "", 333.436, 
  3.94, 1.7, 16.5, 24.097, 2.1, 60.19, 0.611}, 
 {"SWZ", "Africa", "Eswatini", "2020-05-01", 106., 6., 10., 1., 0., 0., 
  91.366, 5.172, 8.619, 0.862, 0., 0., 0.77, "", "", "", "", "", "", "", "", 
  "", "", "", "", "", "", "", "", "", "", "", "", "", "", "", "", "", "", 
  84.26, 1.160164*^6, 79.492, 21.5, 3.163, 1.845, 7738.975, "", 333.436, 
  3.94, 1.7, 16.5, 24.097, 2.1, 60.19, 0.611}, 
 {"SWZ", "Africa", "Eswatini", "2020-05-02", 108., 2., 7.429, 1., 0., 0., 
  93.09, 1.724, 6.403, 0.862, 0., 0., 0.75, "", "", "", "", "", "", "", "", 
  "", "", "", "", "", "", "", "", "", "", "", "", "", "", "", "", "", "", 
  84.26, 1.160164*^6, 79.492, 21.5, 3.163, 1.845, 7738.975, "", 333.436, 
  3.94, 1.7, 16.5, 24.097, 2.1, 60.19, 0.611}, 
 {"SWZ", "Africa", "Eswatini", "2020-05-03", 112., 4., 7.571, 1., 0., 0., 
  96.538, 3.448, 6.526, 0.862, 0., 0., 0.76, "", "", "", "", "", "", "", "", 
  "", "", "", "", "", "", "", "", "", "", "", "", "", "", "", "", "", "", 
  84.26, 1.160164*^6, 79.492, 21.5, 3.163, 1.845, 7738.975, "", 333.436, 
  3.94, 1.7, 16.5, 24.097, 2.1, 60.19, 0.611}, 
 {"SWZ", "Africa", "Eswatini", "2020-05-04", 116., 4., 7.286, 1., 0., 0., 
  99.986, 3.448, 6.28, 0.862, 0., 0., 0.78, "", "", "", "", "", "", "", "", 
  "", "", "", "", "", "", "", "", "", "", "", "", "", "", "", "", "", "", 
  84.26, 1.160164*^6, 79.492, 21.5, 3.163, 1.845, 7738.975, "", 333.436, 
  3.94, 1.7, 16.5, 24.097, 2.1, 60.19, 0.611}, 
 {"SWZ", "Africa", "Eswatini", "2020-05-05", 119., 3., 6.857, 1., 0., 0., 
  102.572, 2.586, 5.91, 0.862, 0., 0., 0.8, "", "", "", "", "", "", "", "", 
  "", "", "", "", "", "", "", "", "", "", "", "", "", "", "", "", "", "", 
  84.26, 1.160164*^6, 79.492, 21.5, 3.163, 1.845, 7738.975, "", 333.436, 
  3.94, 1.7, 16.5, 24.097, 2.1, 60.19, 0.611}, 
 {"SWZ", "Africa", "Eswatini", "2020-05-06", 123., 4., 4.571, 2., 1., 0.143, 
  106.019, 3.448, 3.94, 1.724, 0.862, 0.123, 0.84, "", "", "", "", "", "", 
  "", "", "", "", "", "", "", "", "", "", "", "", "", "", "", "", "", "", "", 
  "", 84.26, 1.160164*^6, 79.492, 21.5, 3.163, 1.845, 7738.975, "", 333.436, 
  3.94, 1.7, 16.5, 24.097, 2.1, 60.19, 0.611}, 
 {"SWZ", "Africa", "Eswatini", "2020-05-07", 153., 30., 7.571, 2., 0., 0.143, 
  131.878, 25.858, 6.526, 1.724, 0., 0.123, 0.89, "", "", "", "", "", "", "", 
  "", "", "", "", "", "", "", "", "", "", "", "", "", "", "", "", "", "", "", 
  84.26, 1.160164*^6, 79.492, 21.5, 3.163, 1.845, 7738.975, "", 333.436, 
  3.94, 1.7, 16.5, 24.097, 2.1, 60.19, 0.611}, 
 {"SWZ", "Africa", "Eswatini", "2020-05-08", 159., 6., 7.571, 2., 0., 0.143, 
  137.05, 5.172, 6.526, 1.724, 0., 0.123, 0.86, "", "", "", "", "", "", "", 
  "", "", "", "", "", "", "", "", "", "", "", "", "", "", "", "", "", "", "", 
  84.26, 1.160164*^6, 79.492, 21.5, 3.163, 1.845, 7738.975, "", 333.436, 
  3.94, 1.7, 16.5, 24.097, 2.1, 60.19, 0.611}, 
 {"SWZ", "Africa", "Eswatini", "2020-05-09", 163., 4., 7.857, 2., 0., 0.143, 
  140.497, 3.448, 6.772, 1.724, 0., 0.123, 0.83, "", "", "", "", "", "", "", 
  "", "", "", "", "", "", "", "", "", "", "", "", "", "", "", "", "", "", "", 
  84.26, 1.160164*^6, 79.492, 21.5, 3.163, 1.845, 7738.975, "", 333.436, 
  3.94, 1.7, 16.5, 24.097, 2.1, 60.19, 0.611}, 
 {"SWZ", "Africa", "Eswatini", "2020-05-10", 172., 9., 8.571, 2., 0., 0.143, 
  148.255, 7.758, 7.388, 1.724, 0., 0.123, 0.82, "", "", "", "", "", "", "", 
  "", "", "", "", "", "", "", "", "", "", "", "", "", "", "", "", "", "", "", 
  84.26, 1.160164*^6, 79.492, 21.5, 3.163, 1.845, 7738.975, "", 333.436, 
  3.94, 1.7, 16.5, 24.097, 2.1, 60.19, 0.611}, 
 {"SWZ", "Africa", "Eswatini", "2020-05-11", 175., 3., 8.429, 2., 0., 0.143, 
  150.841, 2.586, 7.265, 1.724, 0., 0.123, 0.8, "", "", "", "", "", "", "", 
  "", "", "", "", "", "", "", "", "", "", "", "", "", "", "", "", "", "", "", 
  84.26, 1.160164*^6, 79.492, 21.5, 3.163, 1.845, 7738.975, "", 333.436, 
  3.94, 1.7, 16.5, 24.097, 2.1, 60.19, 0.611}, 
 {"SWZ", "Africa", "Eswatini", "2020-05-12", 184., 9., 9.286, 2., 0., 0.143, 
  158.598, 7.758, 8.004, 1.724, 0., 0.123, 0.79, "", "", "", "", "", "", "", 
  "", "", "", "", "", "", "", "", "", "", "", "", "", "", "", "", "", "", "", 
  84.26, 1.160164*^6, 79.492, 21.5, 3.163, 1.845, 7738.975, "", 333.436, 
  3.94, 1.7, 16.5, 24.097, 2.1, 60.19, 0.611}, 
 {"SWZ", "Africa", "Eswatini", "2020-05-13", 187., 3., 9.143, 2., 0., 0., 
  161.184, 2.586, 7.881, 1.724, 0., 0., 0.76, "", "", "", "", "", "", "", "", 
  "", "", "", "", "", "", "", "", "", "", "", "", "", "", "", "", "", "", 
  84.26, 1.160164*^6, 79.492, 21.5, 3.163, 1.845, 7738.975, "", 333.436, 
  3.94, 1.7, 16.5, 24.097, 2.1, 60.19, 0.611}, 
 {"SWZ", "Africa", "Eswatini", "2020-05-14", 187., 0., 4.857, 2., 0., 0., 
  161.184, 0., 4.187, 1.724, 0., 0., 0.76, "", "", "", "", "", "", "", "", 
  "", "", "", "", "", "", "", "", "", "", "", "", "", "", "", "", "", "", 
  84.26, 1.160164*^6, 79.492, 21.5, 3.163, 1.845, 7738.975, "", 333.436, 
  3.94, 1.7, 16.5, 24.097, 2.1, 60.19, 0.611}, 
 {"SWZ", "Africa", "Eswatini", "2020-05-15", 190., 3., 4.429, 2., 0., 0., 
  163.77, 2.586, 3.817, 1.724, 0., 0., 0.8, "", "", "", "", "", "", "", "", 
  "", "", "", "", "", "", "", "", "", "", "", "", "", "", "", "", "", "", 
  84.26, 1.160164*^6, 79.492, 21.5, 3.163, 1.845, 7738.975, "", 333.436, 
  3.94, 1.7, 16.5, 24.097, 2.1, 60.19, 0.611}, 
 {"SWZ", "Africa", "Eswatini", "2020-05-16", 202., 12., 5.571, 2., 0., 0., 
  174.113, 10.343, 4.802, 1.724, 0., 0., 0.84, "", "", "", "", "", "", "", 
  "", "", "", "", "", "", "", "", "", "", "", "", "", "", "", "", "", "", "", 
  84.26, 1.160164*^6, 79.492, 21.5, 3.163, 1.845, 7738.975, "", 333.436, 
  3.94, 1.7, 16.5, 24.097, 2.1, 60.19, 0.611}, 
 {"SWZ", "Africa", "Eswatini", "2020-05-17", 203., 1., 4.429, 2., 0., 0., 
  174.975, 0.862, 3.817, 1.724, 0., 0., 0.85, "", "", "", "", "", "", "", "", 
  "", "", "", "", "", "", "", "", "", "", "", "", "", "", "", "", "", "", 
  84.26, 1.160164*^6, 79.492, 21.5, 3.163, 1.845, 7738.975, "", 333.436, 
  3.94, 1.7, 16.5, 24.097, 2.1, 60.19, 0.611}, 
 {"SWZ", "Africa", "Eswatini", "2020-05-18", 205., 2., 4.286, 2., 0., 0., 
  176.699, 1.724, 3.694, 1.724, 0., 0., 0.88, "", "", "", "", "", "", "", "", 
  "", "", "", "", "", "", "", "", "", "", "", "", "", "", "", "", "", "", 
  84.26, 1.160164*^6, 79.492, 21.5, 3.163, 1.845, 7738.975, "", 333.436, 
  3.94, 1.7, 16.5, 24.097, 2.1, 60.19, 0.611}, 
 {"SWZ", "Africa", "Eswatini", "2020-05-19", 208., 3., 3.429, 2., 0., 0., 
  179.285, 2.586, 2.955, 1.724, 0., 0., 0.92, "", "", "", "", "", "", "", "", 
  "", "", "", "", "", "", "", "", "", "", "", "", "", "", "", "", "", "", 
  84.26, 1.160164*^6, 79.492, 21.5, 3.163, 1.845, 7738.975, "", 333.436, 
  3.94, 1.7, 16.5, 24.097, 2.1, 60.19, 0.611}, 
 {"SWZ", "Africa", "Eswatini", "2020-05-20", 217., 9., 4.286, 2., 0., 0., 
  187.043, 7.758, 3.694, 1.724, 0., 0., 0.97, "", "", "", "", "", "", "", "", 
  "", "", "", "", "", "", "", "", "", "", "", "", "", "", "", "", "", "", 
  84.26, 1.160164*^6, 79.492, 21.5, 3.163, 1.845, 7738.975, "", 333.436, 
  3.94, 1.7, 16.5, 24.097, 2.1, 60.19, 0.611}, 
 {"SWZ", "Africa", "Eswatini", "2020-05-21", 220., 3., 4.714, 2., 0., 0., 
  189.628, 2.586, 4.063, 1.724, 0., 0., 0.99, "", "", "", "", "", "", "", "", 
  "", "", "", "", "", "", "", "", "", "", "", "", "", "", "", "", "", "", 
  84.26, 1.160164*^6, 79.492, 21.5, 3.163, 1.845, 7738.975, "", 333.436, 
  3.94, 1.7, 16.5, 24.097, 2.1, 60.19, 0.611}, 
 {"SWZ", "Africa", "Eswatini", "2020-05-22", 225., 5., 5., 2., 0., 0., 
  193.938, 4.31, 4.31, 1.724, 0., 0., 1.05, "", "", "", "", "", "", "", "", 
  "", "", "", "", "", "", "", "", "", "", "", "", "", "", "", "", "", "", 
  84.26, 1.160164*^6, 79.492, 21.5, 3.163, 1.845, 7738.975, "", 333.436, 
  3.94, 1.7, 16.5, 24.097, 2.1, 60.19, 0.611}, 
 {"SWZ", "Africa", "Eswatini", "2020-05-23", 238., 13., 5.143, 2., 0., 0., 
  205.143, 11.205, 4.433, 1.724, 0., 0., 1.11, "", "", "", "", "", "", "", 
  "", "", "", "", "", "", "", "", "", "", "", "", "", "", "", "", "", "", "", 
  84.26, 1.160164*^6, 79.492, 21.5, 3.163, 1.845, 7738.975, "", 333.436, 
  3.94, 1.7, 16.5, 24.097, 2.1, 60.19, 0.611}, 
 {"SWZ", "Africa", "Eswatini", "2020-05-24", 250., 12., 6.714, 2., 0., 0., 
  215.487, 10.343, 5.787, 1.724, 0., 0., 1.12, "", "", "", "", "", "", "", 
  "", "", "", "", "", "", "", "", "", "", "", "", "", "", "", "", "", "", "", 
  84.26, 1.160164*^6, 79.492, 21.5, 3.163, 1.845, 7738.975, "", 333.436, 
  3.94, 1.7, 16.5, 24.097, 2.1, 60.19, 0.611}, 
 {"SWZ", "Africa", "Eswatini", "2020-05-25", 256., 6., 7.286, 2., 0., 0., 
  220.658, 5.172, 6.28, 1.724, 0., 0., 1.09, "", "", "", "", "", "", "", "", 
  "", "", "", "", "", "", "", "", "", "", "", "", "", "", "", "", "", "", 
  84.26, 1.160164*^6, 79.492, 21.5, 3.163, 1.845, 7738.975, "", 333.436, 
  3.94, 1.7, 16.5, 24.097, 2.1, 60.19, 0.611}, 
 {"SWZ", "Africa", "Eswatini", "2020-05-26", 261., 5., 7.571, 2., 0., 0., 
  224.968, 4.31, 6.526, 1.724, 0., 0., 1.07, "", "", "", "", "", "", "", "", 
  "", "", "", "", "", "", "", "", "", "", "", "", "", "", "", "", "", "", 
  84.26, 1.160164*^6, 79.492, 21.5, 3.163, 1.845, 7738.975, "", 333.436, 
  3.94, 1.7, 16.5, 24.097, 2.1, 60.19, 0.611}, 
 {"SWZ", "Africa", "Eswatini", "2020-05-27", 272., 11., 7.857, 2., 0., 0., 
  234.45, 9.481, 6.772, 1.724, 0., 0., 1.05, "", "", "", "", "", "", "", "", 
  "", "", "", "", "", "", "", "", "", "", "", "", "", "", "", "", "", "", 
  84.26, 1.160164*^6, 79.492, 21.5, 3.163, 1.845, 7738.975, "", 333.436, 
  3.94, 1.7, 16.5, 24.097, 2.1, 60.19, 0.611}, 
 {"SWZ", "Africa", "Eswatini", "2020-05-28", 279., 7., 8.429, 2., 0., 0., 
  240.483, 6.034, 7.265, 1.724, 0., 0., 1.02, "", "", "", "", "", "", "", "", 
  "", "", "", "", "", "", "", "", "", "", "", "", "", "", "", "", "", "", 
  84.26, 1.160164*^6, 79.492, 21.5, 3.163, 1.845, 7738.975, "", 333.436, 
  3.94, 1.7, 16.5, 24.097, 2.1, 60.19, 0.611}, 
 {"SWZ", "Africa", "Eswatini", "2020-05-29", 279., 0., 7.714, 2., 0., 0., 
  240.483, 0., 6.649, 1.724, 0., 0., 1.01, "", "", "", "", "", "", "", "", 
  "", "", "", "", "", "", "", "", "", "", "", "", "", "", "", "", "", "", 
  84.26, 1.160164*^6, 79.492, 21.5, 3.163, 1.845, 7738.975, "", 333.436, 
  3.94, 1.7, 16.5, 24.097, 2.1, 60.19, 0.611}, 
 {"SWZ", "Africa", "Eswatini", "2020-05-30", 283., 4., 6.429, 2., 0., 0., 
  243.931, 3.448, 5.541, 1.724, 0., 0., 1.02, "", "", "", "", "", "", "", "", 
  "", "", "", "", "", "", "", "", "", "", "", "", "", "", "", "", "", "", 
  84.26, 1.160164*^6, 79.492, 21.5, 3.163, 1.845, 7738.975, "", 333.436, 
  3.94, 1.7, 16.5, 24.097, 2.1, 60.19, 0.611}, 
 {"SWZ", "Africa", "Eswatini", "2020-05-31", 285., 2., 5., 2., 0., 0., 
  245.655, 1.724, 4.31, 1.724, 0., 0., 1.06, "", "", "", "", "", "", "", "", 
  "", "", "", "", "", "", "", "", "", "", "", "", "", "", "", "", "", "", 
  84.26, 1.160164*^6, 79.492, 21.5, 3.163, 1.845, 7738.975, "", 333.436, 
  3.94, 1.7, 16.5, 24.097, 2.1, 60.19, 0.611}, 
 {"SWZ", "Africa", "Eswatini", "2020-06-01", 293., 8., 5.286, 3., 1., 0.143, 
  252.551, 6.896, 4.556, 2.586, 0.862, 0.123, 1.11, "", "", "", "", "", "", 
  "", "", "", "", "", "", "", "", "", "", "", "", "", "", "", "", "", "", "", 
  "", 84.26, 1.160164*^6, 79.492, 21.5, 3.163, 1.845, 7738.975, "", 333.436, 
  3.94, 1.7, 16.5, 24.097, 2.1, 60.19, 0.611}, 
 {"SWZ", "Africa", "Eswatini", "2020-06-02", 294., 1., 4.714, 3., 0., 0.143, 
  253.412, 0.862, 4.063, 2.586, 0., 0.123, 1.14, "", "", "", "", "", "", "", 
  "", "", "", "", "", "", "", "", "", "", "", "", "", "", "", "", "", "", "", 
  84.26, 1.160164*^6, 79.492, 21.5, 3.163, 1.845, 7738.975, "", 333.436, 
  3.94, 1.7, 16.5, 24.097, 2.1, 60.19, 0.611}, 
 {"SWZ", "Africa", "Eswatini", "2020-06-03", 295., 1., 3.286, 3., 0., 0.143, 
  254.274, 0.862, 2.832, 2.586, 0., 0.123, 1.21, "", "", "", "", "", "", "", 
  "", "", "", "", "", "", "", "", "", "", "", "", "", "", "", "", "", "", "", 
  84.26, 1.160164*^6, 79.492, 21.5, 3.163, 1.845, 7738.975, "", 333.436, 
  3.94, 1.7, 16.5, 24.097, 2.1, 60.19, 0.611}, 
 {"SWZ", "Africa", "Eswatini", "2020-06-04", 300., 5., 3., 3., 0., 0.143, 
  258.584, 4.31, 2.586, 2.586, 0., 0.123, 1.32, "", "", "", "", "", "", "", 
  "", "", "", "", "", "", "", "", "", "", "", "", "", "", "", "", "", "", "", 
  84.26, 1.160164*^6, 79.492, 21.5, 3.163, 1.845, 7738.975, "", 333.436, 
  3.94, 1.7, 16.5, 24.097, 2.1, 60.19, 0.611}, 
 {"SWZ", "Africa", "Eswatini", "2020-06-05", 305., 5., 3.714, 3., 0., 0.143, 
  262.894, 4.31, 3.202, 2.586, 0., 0.123, 1.46, "", "", "", "", "", "", "", 
  "", "", "", "", "", "", "", "", "", "", "", "", "", "", "", "", "", "", "", 
  84.26, 1.160164*^6, 79.492, 21.5, 3.163, 1.845, 7738.975, "", 333.436, 
  3.94, 1.7, 16.5, 24.097, 2.1, 60.19, 0.611}, 
 {"SWZ", "Africa", "Eswatini", "2020-06-06", 322., 17., 5.571, 3., 0., 0.143, 
  277.547, 14.653, 4.802, 2.586, 0., 0.123, 1.59, "", "", "", "", "", "", "", 
  "", "", "", "", "", "", "", "", "", "", "", "", "", "", "", "", "", "", "", 
  84.26, 1.160164*^6, 79.492, 21.5, 3.163, 1.845, 7738.975, "", 333.436, 
  3.94, 1.7, 16.5, 24.097, 2.1, 60.19, 0.611}, 
 {"SWZ", "Africa", "Eswatini", "2020-06-07", 333., 11., 6.857, 3., 0., 0.143, 
  287.028, 9.481, 5.91, 2.586, 0., 0.123, 1.66, "", "", "", "", "", "", "", 
  "", "", "", "", "", "", "", "", "", "", "", "", "", "", "", "", "", "", "", 
  84.26, 1.160164*^6, 79.492, 21.5, 3.163, 1.845, 7738.975, "", 333.436, 
  3.94, 1.7, 16.5, 24.097, 2.1, 60.19, 0.611}, 
 {"SWZ", "Africa", "Eswatini", "2020-06-08", 340., 7., 6.714, 3., 0., 0., 
  293.062, 6.034, 5.787, 2.586, 0., 0., 1.72, "", "", "", "", "", "", "", "", 
  "", "", "", "", "", "", "", "", "", "", "", "", "", "", "", "", "", "", 
  84.26, 1.160164*^6, 79.492, 21.5, 3.163, 1.845, 7738.975, "", 333.436, 
  3.94, 1.7, 16.5, 24.097, 2.1, 60.19, 0.611}, 
 {"SWZ", "Africa", "Eswatini", "2020-06-09", 371., 31., 11., 3., 0., 0., 
  319.782, 26.72, 9.481, 2.586, 0., 0., 1.79, "", "", "", "", "", "", "", "", 
  "", "", "", "", "", "", "", "", "", "", "", "", "", "", "", "", "", "", 
  84.26, 1.160164*^6, 79.492, 21.5, 3.163, 1.845, 7738.975, "", 333.436, 
  3.94, 1.7, 16.5, 24.097, 2.1, 60.19, 0.611}, 
 {"SWZ", "Africa", "Eswatini", "2020-06-10", 398., 27., 14.714, 3., 0., 0., 
  343.055, 23.273, 12.683, 2.586, 0., 0., 1.77, "", "", "", "", "", "", "", 
  "", "", "", "", "", "", "", "", "", "", "", "", "", "", "", "", "", "", "", 
  84.26, 1.160164*^6, 79.492, 21.5, 3.163, 1.845, 7738.975, "", 333.436, 
  3.94, 1.7, 16.5, 24.097, 2.1, 60.19, 0.611}, 
 {"SWZ", "Africa", "Eswatini", "2020-06-11", 449., 51., 21.286, 3., 0., 0., 
  387.014, 43.959, 18.347, 2.586, 0., 0., 1.73, "", "", "", "", "", "", "", 
  "", "", "", "", "", "", "", "", "", "", "", "", "", "", "", "", "", "", "", 
  84.26, 1.160164*^6, 79.492, 21.5, 3.163, 1.845, 7738.975, "", 333.436, 
  3.94, 1.7, 16.5, 24.097, 2.1, 60.19, 0.611}, 
 {"SWZ", "Africa", "Eswatini", "2020-06-12", 472., 23., 23.857, 3., 0., 0., 
  406.839, 19.825, 20.564, 2.586, 0., 0., 1.61, "", "", "", "", "", "", "", 
  "", "", "", "", "", "", "", "", "", "", "", "", "", "", "", "", "", "", "", 
  84.26, 1.160164*^6, 79.492, 21.5, 3.163, 1.845, 7738.975, "", 333.436, 
  3.94, 1.7, 16.5, 24.097, 2.1, 60.19, 0.611}, 
 {"SWZ", "Africa", "Eswatini", "2020-06-13", 486., 14., 23.429, 3., 0., 0., 
  418.906, 12.067, 20.194, 2.586, 0., 0., 1.5, "", "", "", "", "", "", "", 
  "", "", "", "", "", "", "", "", "", "", "", "", "", "", "", "", "", "", "", 
  84.26, 1.160164*^6, 79.492, 21.5, 3.163, 1.845, 7738.975, "", 333.436, 
  3.94, 1.7, 16.5, 24.097, 2.1, 60.19, 0.611}, 
 {"SWZ", "Africa", "Eswatini", "2020-06-14", 490., 4., 22.429, 4., 1., 0.143, 
  422.354, 3.448, 19.332, 3.448, 0.862, 0.123, 1.43, "", "", "", "", "", "", 
  "", "", "", "", "", "", "", "", "", "", "", "", "", "", "", "", "", "", "", 
  "", 84.26, 1.160164*^6, 79.492, 21.5, 3.163, 1.845, 7738.975, "", 333.436, 
  3.94, 1.7, 16.5, 24.097, 2.1, 60.19, 0.611}, 
 {"SWZ", "Africa", "Eswatini", "2020-06-15", 506., 16., 23.714, 4., 0., 
  0.143, 436.145, 13.791, 20.44, 3.448, 0., 0.123, 1.39, "", "", "", "", "", 
  "", "", "", "", "", "", "", "", "", "", "", "", "", "", "", "", "", "", "", 
  "", "", 84.26, 1.160164*^6, 79.492, 21.5, 3.163, 1.845, 7738.975, "", 
  333.436, 3.94, 1.7, 16.5, 24.097, 2.1, 60.19, 0.611}, 
 {"SWZ", "Africa", "Eswatini", "2020-06-16", 520., 14., 21.286, 4., 0., 
  0.143, 448.212, 12.067, 18.347, 3.448, 0., 0.123, 1.36, "", "", "", "", "", 
  "", "", "", "", "", "", "", "", "", "", "", "", "", "", "", "", "", "", "", 
  "", "", 84.26, 1.160164*^6, 79.492, 21.5, 3.163, 1.845, 7738.975, "", 
  333.436, 3.94, 1.7, 16.5, 24.097, 2.1, 60.19, 0.611}, 
 {"SWZ", "Africa", "Eswatini", "2020-06-17", 563., 43., 23.571, 4., 0., 
  0.143, 485.276, 37.064, 20.317, 3.448, 0., 0.123, 1.35, "", "", "", "", "", 
  "", "", "", "", "", "", "", "", "", "", "", "", "", "", "", "", "", "", "", 
  "", "", 84.26, 1.160164*^6, 79.492, 21.5, 3.163, 1.845, 7738.975, "", 
  333.436, 3.94, 1.7, 16.5, 24.097, 2.1, 60.19, 0.611}, 
 {"SWZ", "Africa", "Eswatini", "2020-06-18", 586., 23., 19.571, 4., 0., 
  0.143, 505.101, 19.825, 16.87, 3.448, 0., 0.123, 1.3, "", "", "", "", "", 
  "", "", "", "", "", "", "", "", "", "", "", "", "", "", "", "", "", "", "", 
  "", "", 84.26, 1.160164*^6, 79.492, 21.5, 3.163, 1.845, 7738.975, "", 
  333.436, 3.94, 1.7, 16.5, 24.097, 2.1, 60.19, 0.611}, 
 {"SWZ", "Africa", "Eswatini", "2020-06-19", 623., 37., 21.571, 4., 0., 
  0.143, 536.993, 31.892, 18.593, 3.448, 0., 0.123, 1.26, "", "", "", "", "", 
  "", "", "", "", "", "", "", "", "", "", "", "", "", "", "", "", "", "", "", 
  "", "", 84.26, 1.160164*^6, 79.492, 21.5, 3.163, 1.845, 7738.975, "", 
  333.436, 3.94, 1.7, 16.5, 24.097, 2.1, 60.19, 0.611}, 
 {"SWZ", "Africa", "Eswatini", "2020-06-20", 627., 4., 20.143, 5., 1., 0.286, 
  540.441, 3.448, 17.362, 4.31, 0.862, 0.246, 1.19, "", "", "", "", "", "", 
  "", "", "", "", "", "", "", "", "", "", "", "", "", "", "", "", "", "", "", 
  "", 84.26, 1.160164*^6, 79.492, 21.5, 3.163, 1.845, 7738.975, "", 333.436, 
  3.94, 1.7, 16.5, 24.097, 2.1, 60.19, 0.611}, 
 {"SWZ", "Africa", "Eswatini", "2020-06-21", 635., 8., 20.714, 5., 0., 0.143, 
  547.336, 6.896, 17.855, 4.31, 0., 0.123, 1.17, "", "", "", "", "", "", "", 
  "", "", "", "", "", "", "", "", "", "", "", "", "", "", "", "", "", "", "", 
  84.26, 1.160164*^6, 79.492, 21.5, 3.163, 1.845, 7738.975, "", 333.436, 
  3.94, 1.7, 16.5, 24.097, 2.1, 60.19, 0.611}, 
 {"SWZ", "Africa", "Eswatini", "2020-06-22", 643., 8., 19.571, 6., 1., 0.286, 
  554.232, 6.896, 16.87, 5.172, 0.862, 0.246, 1.16, "", "", "", "", "", "", 
  "", "", "", "", "", "", "", "", "", "", "", "", "", "", "", "", "", "", "", 
  "", 84.26, 1.160164*^6, 79.492, 21.5, 3.163, 1.845, 7738.975, "", 333.436, 
  3.94, 1.7, 16.5, 24.097, 2.1, 60.19, 0.611}, 
 {"SWZ", "Africa", "Eswatini", "2020-06-23", 674., 31., 22., 7., 1., 0.429, 
  580.952, 26.72, 18.963, 6.034, 0.862, 0.369, 1.17, "", "", "", "", "", "", 
  "", "", "", "", "", "", "", "", "", "", "", "", "", "", "", "", "", "", "", 
  "", 84.26, 1.160164*^6, 79.492, 21.5, 3.163, 1.845, 7738.975, "", 333.436, 
  3.94, 1.7, 16.5, 24.097, 2.1, 60.19, 0.611}, 
 {"SWZ", "Africa", "Eswatini", "2020-06-24", 690., 16., 18.143, 7., 0., 
  0.429, 594.744, 13.791, 15.638, 6.034, 0., 0.369, 1.16, "", "", "", "", "", 
  "", "", "", "", "", "", "", "", "", "", "", "", "", "", "", "", "", "", "", 
  "", "", 84.26, 1.160164*^6, 79.492, 21.5, 3.163, 1.845, 7738.975, "", 
  333.436, 3.94, 1.7, 16.5, 24.097, 2.1, 60.19, 0.611}, 
 {"SWZ", "Africa", "Eswatini", "2020-06-25", 706., 16., 17.143, 8., 1., 
  0.571, 608.535, 13.791, 14.776, 6.896, 0.862, 0.493, 1.17, "", "", "", "", 
  "", "", "", "", "", "", "", "", "", "", "", "", "", "", "", "", "", "", "", 
  "", "", "", 84.26, 1.160164*^6, 79.492, 21.5, 3.163, 1.845, 7738.975, "", 
  333.436, 3.94, 1.7, 16.5, 24.097, 2.1, 60.19, 0.611}, 
 {"SWZ", "Africa", "Eswatini", "2020-06-26", 728., 22., 15., 8., 0., 0.571, 
  627.497, 18.963, 12.929, 6.896, 0., 0.493, 1.19, "", "", "", "", "", "", 
  "", "", "", "", "", "", "", "", "", "", "", "", "", "", "", "", "", "", "", 
  "", 84.26, 1.160164*^6, 79.492, 21.5, 3.163, 1.845, 7738.975, "", 333.436, 
  3.94, 1.7, 16.5, 24.097, 2.1, 60.19, 0.611}, 
 {"SWZ", "Africa", "Eswatini", "2020-06-27", 745., 17., 16.857, 8., 0., 
  0.429, 642.151, 14.653, 14.53, 6.896, 0., 0.369, 1.22, "", "", "", "", "", 
  "", "", "", "", "", "", "", "", "", "", "", "", "", "", "", "", "", "", "", 
  "", "", 84.26, 1.160164*^6, 79.492, 21.5, 3.163, 1.845, 7738.975, "", 
  333.436, 3.94, 1.7, 16.5, 24.097, 2.1, 60.19, 0.611}, 
 {"SWZ", "Africa", "Eswatini", "2020-06-28", 781., 36., 20.857, 11., 3., 
  0.857, 673.181, 31.03, 17.978, 9.481, 2.586, 0.739, 1.25, "", "", "", "", 
  "", "", "", "", "", "", "", "", "", "", "", "", "", "", "", "", "", "", "", 
  "", "", "", 84.26, 1.160164*^6, 79.492, 21.5, 3.163, 1.845, 7738.975, "", 
  333.436, 3.94, 1.7, 16.5, 24.097, 2.1, 60.19, 0.611}, 
 {"SWZ", "Africa", "Eswatini", "2020-06-29", 795., 14., 21.714, 11., 0., 
  0.714, 685.248, 12.067, 18.717, 9.481, 0., 0.616, 1.26, "", "", "", "", "", 
  "", "", "", "", "", "", "", "", "", "", "", "", "", "", "", "", "", "", "", 
  "", "", 84.26, 1.160164*^6, 79.492, 21.5, 3.163, 1.845, 7738.975, "", 
  333.436, 3.94, 1.7, 16.5, 24.097, 2.1, 60.19, 0.611}, 
 {"SWZ", "Africa", "Eswatini", "2020-06-30", 812., 17., 19.714, 11., 0., 
  0.571, 699.901, 14.653, 16.993, 9.481, 0., 0.493, 1.27, "", "", "", "", "", 
  "", "", "", "", "", "", "", "", "", "", "", "", "", "", "", "", "", "", "", 
  "", "", 84.26, 1.160164*^6, 79.492, 21.5, 3.163, 1.845, 7738.975, "", 
  333.436, 3.94, 1.7, 16.5, 24.097, 2.1, 60.19, 0.611}, 
 {"SWZ", "Africa", "Eswatini", "2020-07-01", 840., 28., 21.429, 11., 0., 
  0.571, 724.036, 24.135, 18.47, 9.481, 0., 0.493, 1.3, "", "", "", "", "", 
  "", "", "", "", "", "", "", "", "", "", "", "", "", "", "", "", "", "", "", 
  "", "", 84.26, 1.160164*^6, 79.492, 21.5, 3.163, 1.845, 7738.975, "", 
  333.436, 3.94, 1.7, 16.5, 24.097, 2.1, 60.19, 0.611}, 
 {"SWZ", "Africa", "Eswatini", "2020-07-02", 873., 33., 23.857, 11., 0., 
  0.429, 752.48, 28.444, 20.564, 9.481, 0., 0.369, 1.34, "", "", "", "", "", 
  "", "", "", "", "", "", "", "", "", "", "", "", "", "", "", "", "", "", "", 
  "", "", 84.26, 1.160164*^6, 79.492, 21.5, 3.163, 1.845, 7738.975, "", 
  333.436, 3.94, 1.7, 16.5, 24.097, 2.1, 60.19, 0.611}, 
 {"SWZ", "Africa", "Eswatini", "2020-07-03", 909., 36., 25.857, 13., 2., 
  0.714, 783.51, 31.03, 22.287, 11.205, 1.724, 0.616, 1.37, "", "", "", "", 
  "", "", "", "", "", "", "", "", "", "", "", "", "", "", "", "", "", "", "", 
  "", "", "", 84.26, 1.160164*^6, 79.492, 21.5, 3.163, 1.845, 7738.975, "", 
  333.436, 3.94, 1.7, 16.5, 24.097, 2.1, 60.19, 0.611}, 
 {"SWZ", "Africa", "Eswatini", "2020-07-04", 954., 45., 29.857, 13., 0., 
  0.714, 822.298, 38.788, 25.735, 11.205, 0., 0.616, 1.39, "", "", "", "", 
  "", "", "", "", "", "", "", "", "", "", "", "", "", "", "", "", "", "", "", 
  "", "", "", 84.26, 1.160164*^6, 79.492, 21.5, 3.163, 1.845, 7738.975, "", 
  333.436, 3.94, 1.7, 16.5, 24.097, 2.1, 60.19, 0.611}, 
 {"SWZ", "Africa", "Eswatini", "2020-07-05", 988., 34., 29.571, 13., 0., 
  0.286, 851.604, 29.306, 25.489, 11.205, 0., 0.246, 1.4, "", "", "", "", "", 
  "", "", "", "", "", "", "", "", "", "", "", "", "", "", "", "", "", "", "", 
  "", "", 84.26, 1.160164*^6, 79.492, 21.5, 3.163, 1.845, 7738.975, "", 
  333.436, 3.94, 1.7, 16.5, 24.097, 2.1, 60.19, 0.611}, 
 {"SWZ", "Africa", "Eswatini", "2020-07-06", 1011., 23., 30.857, 13., 0., 
  0.286, 871.429, 19.825, 26.597, 11.205, 0., 0.246, 1.41, "", "", "", "", 
  "", "", "", "", "", "", "", "", "", "", "", "", "", "", "", "", "", "", "", 
  "", "", "", 84.26, 1.160164*^6, 79.492, 21.5, 3.163, 1.845, 7738.975, "", 
  333.436, 3.94, 1.7, 16.5, 24.097, 2.1, 60.19, 0.611}, 
 {"SWZ", "Africa", "Eswatini", "2020-07-07", 1056., 45., 34.857, 14., 1., 
  0.429, 910.216, 38.788, 30.045, 12.067, 0.862, 0.369, 1.42, "", "", "", "", 
  "", "", "", "", "", "", "", "", "", "", "", "", "", "", "", "", "", "", "", 
  "", "", "", 84.26, 1.160164*^6, 79.492, 21.5, 3.163, 1.845, 7738.975, "", 
  333.436, 3.94, 1.7, 16.5, 24.097, 2.1, 60.19, 0.611}, 
 {"SWZ", "Africa", "Eswatini", "2020-07-08", 1138., 82., 42.571, 14., 0., 
  0.429, 980.896, 70.68, 36.694, 12.067, 0., 0.369, 1.43, "", "", "", "", "", 
  "", "", "", "", "", "", "", "", "", "", "", "", "", "", "", "", "", "", "", 
  "", "", 80.56, 1.160164*^6, 79.492, 21.5, 3.163, 1.845, 7738.975, "", 
  333.436, 3.94, 1.7, 16.5, 24.097, 2.1, 60.19, 0.611}, 
 {"SWZ", "Africa", "Eswatini", "2020-07-09", 1213., 75., 48.571, 17., 3., 
  0.857, 1045.542, 64.646, 41.866, 14.653, 2.586, 0.739, 1.4, "", "", "", "", 
  "", "", "", "", "", "", "", "", "", "", "", "", "", "", "", "", "", "", "", 
  "", "", "", 80.56, 1.160164*^6, 79.492, 21.5, 3.163, 1.845, 7738.975, "", 
  333.436, 3.94, 1.7, 16.5, 24.097, 2.1, 60.19, 0.611}, 
 {"SWZ", "Africa", "Eswatini", "2020-07-10", 1257., 44., 49.714, 18., 1., 
  0.714, 1083.468, 37.926, 42.851, 15.515, 0.862, 0.616, 1.36, "", "", "", 
  "", "", "", "", "", "", "", "", "", "", "", "", "", "", "", "", "", "", "", 
  "", "", "", "", 80.56, 1.160164*^6, 79.492, 21.5, 3.163, 1.845, 7738.975, 
  "", 333.436, 3.94, 1.7, 16.5, 24.097, 2.1, 60.19, 0.611}, 
 {"SWZ", "Africa", "Eswatini", "2020-07-11", 1311., 54., 51., 18., 0., 0.714, 
  1130.013, 46.545, 43.959, 15.515, 0., 0.616, 1.33, "", "", "", "", "", "", 
  "", "", "", "", "", "", "", "", "", "", "", "", "", "", "", "", "", "", "", 
  "", 80.56, 1.160164*^6, 79.492, 21.5, 3.163, 1.845, 7738.975, "", 333.436, 
  3.94, 1.7, 16.5, 24.097, 2.1, 60.19, 0.611}, 
 {"SWZ", "Africa", "Eswatini", "2020-07-12", 1351., 40., 51.857, 20., 2., 1., 
  1164.491, 34.478, 44.698, 17.239, 1.724, 0.862, 1.3, "", "", "", "", "", 
  "", "", "", "", "", "", "", "", "", "", "", "", "", "", "", "", "", "", "", 
  "", "", 80.56, 1.160164*^6, 79.492, 21.5, 3.163, 1.845, 7738.975, "", 
  333.436, 3.94, 1.7, 16.5, 24.097, 2.1, 60.19, 0.611}, 
 {"SWZ", "Africa", "Eswatini", "2020-07-13", 1389., 38., 54., 20., 0., 1., 
  1197.245, 32.754, 46.545, 17.239, 0., 0.862, 1.28, "", "", "", "", "", "", 
  "", "", "", "", "", "", "", "", "", "", "", "", "", "", "", "", "", "", "", 
  "", 80.56, 1.160164*^6, 79.492, 21.5, 3.163, 1.845, 7738.975, "", 333.436, 
  3.94, 1.7, 16.5, 24.097, 2.1, 60.19, 0.611}, 
 {"SWZ", "Africa", "Eswatini", "2020-07-14", 1434., 45., 54., 20., 0., 0.857, 
  1236.032, 38.788, 46.545, 17.239, 0., 0.739, 1.27, "", "", "", "", "", "", 
  "", "", "", "", "", "", "", "", "", "", "", "", "", "", "", "", "", "", "", 
  "", 80.56, 1.160164*^6, 79.492, 21.5, 3.163, 1.845, 7738.975, "", 333.436, 
  3.94, 1.7, 16.5, 24.097, 2.1, 60.19, 0.611}, 
 {"SWZ", "Africa", "Eswatini", "2020-07-15", 1489., 55., 50.143, 20., 0., 
  0.857, 1283.439, 47.407, 43.22, 17.239, 0., 0.739, 1.26, "", "", "", "", 
  "", "", "", "", "", "", "", "", "", "", "", "", "", "", "", "", "", "", "", 
  "", "", "", 80.56, 1.160164*^6, 79.492, 21.5, 3.163, 1.845, 7738.975, "", 
  333.436, 3.94, 1.7, 16.5, 24.097, 2.1, 60.19, 0.611}, 
 {"SWZ", "Africa", "Eswatini", "2020-07-16", 1552., 63., 48.429, 21., 1., 
  0.571, 1337.742, 54.303, 41.743, 18.101, 0.862, 0.493, 1.27, "", "", "", 
  "", "", "", "", "", "", "", "", "", "", "", "", "", "", "", "", "", "", "", 
  "", "", "", "", 80.56, 1.160164*^6, 79.492, 21.5, 3.163, 1.845, 7738.975, 
  "", 333.436, 3.94, 1.7, 16.5, 24.097, 2.1, 60.19, 0.611}, 
 {"SWZ", "Africa", "Eswatini", "2020-07-17", 1619., 67., 51.714, 21., 0., 
  0.429, 1395.492, 57.75, 44.575, 18.101, 0., 0.369, 1.27, "", "", "", "", 
  "", "", "", "", "", "", "", "", "", "", "", "", "", "", "", "", "", "", "", 
  "", "", "", 80.56, 1.160164*^6, 79.492, 21.5, 3.163, 1.845, 7738.975, "", 
  333.436, 3.94, 1.7, 16.5, 24.097, 2.1, 60.19, 0.611}, 
 {"SWZ", "Africa", "Eswatini", "2020-07-18", 1729., 110., 59.714, 21., 0., 
  0.429, 1490.307, 94.814, 51.471, 18.101, 0., 0.369, 1.27, "", "", "", "", 
  "", "", "", "", "", "", "", "", "", "", "", "", "", "", "", "", "", "", "", 
  "", "", "", 80.56, 1.160164*^6, 79.492, 21.5, 3.163, 1.845, 7738.975, "", 
  333.436, 3.94, 1.7, 16.5, 24.097, 2.1, 60.19, 0.611}, 
 {"SWZ", "Africa", "Eswatini", "2020-07-19", 1793., 64., 63.143, 21., 0., 
  0.143, 1545.471, 55.165, 54.426, 18.101, 0., 0.123, 1.24, "", "", "", "", 
  "", "", "", "", "", "", "", "", "", "", "", "", "", "", "", "", "", "", "", 
  "", "", "", 80.56, 1.160164*^6, 79.492, 21.5, 3.163, 1.845, 7738.975, "", 
  333.436, 3.94, 1.7, 16.5, 24.097, 2.1, 60.19, 0.611}, 
 {"SWZ", "Africa", "Eswatini", "2020-07-20", 1826., 33., 62.429, 23., 2., 
  0.429, 1573.915, 28.444, 53.81, 19.825, 1.724, 0.369, 1.2, "", "", "", "", 
  "", "", "", "", "", "", "", "", "", "", "", "", "", "", "", "", "", "", "", 
  "", "", "", 80.56, 1.160164*^6, 79.492, 21.5, 3.163, 1.845, 7738.975, "", 
  333.436, 3.94, 1.7, 16.5, 24.097, 2.1, 60.19, 0.611}, 
 {"SWZ", "Africa", "Eswatini", "2020-07-21", 1894., 68., 65.714, 24., 1., 
  0.571, 1632.528, 58.612, 56.642, 20.687, 0.862, 0.493, 1.19, "", "", "", 
  "", "", "", "", "", "", "", "", "", "", "", "", "", "", "", "", "", "", "", 
  "", "", "", "", 80.56, 1.160164*^6, 79.492, 21.5, 3.163, 1.845, 7738.975, 
  "", 333.436, 3.94, 1.7, 16.5, 24.097, 2.1, 60.19, 0.611}, 
 {"SWZ", "Africa", "Eswatini", "2020-07-22", 1938., 44., 64.143, 25., 1., 
  0.714, 1670.453, 37.926, 55.288, 21.549, 0.862, 0.616, 1.17, "", "", "", 
  "", "", "", "", "", "", "", "", "", "", "", "", "", "", "", "", "", "", "", 
  "", "", "", "", 80.56, 1.160164*^6, 79.492, 21.5, 3.163, 1.845, 7738.975, 
  "", 333.436, 3.94, 1.7, 16.5, 24.097, 2.1, 60.19, 0.611}, 
 {"SWZ", "Africa", "Eswatini", "2020-07-23", 2021., 83., 67., 28., 3., 1., 
  1741.995, 71.542, 57.75, 24.135, 2.586, 0.862, 1.17, "", "", "", "", "", 
  "", "", "", "", "", "", "", "", "", "", "", "", "", "", "", "", "", "", "", 
  "", "", 80.56, 1.160164*^6, 79.492, 21.5, 3.163, 1.845, 7738.975, "", 
  333.436, 3.94, 1.7, 16.5, 24.097, 2.1, 60.19, 0.611}, 
 {"SWZ", "Africa", "Eswatini", "2020-07-24", 2073., 52., 64.857, 28., 0., 1., 
  1786.816, 44.821, 55.903, 24.135, 0., 0.862, 1.17, "", "", "", "", "", "", 
  "", "", "", "", "", "", "", "", "", "", "", "", "", "", "", "", "", "", "", 
  "", 80.56, 1.160164*^6, 79.492, 21.5, 3.163, 1.845, 7738.975, "", 333.436, 
  3.94, 1.7, 16.5, 24.097, 2.1, 60.19, 0.611}, 
 {"SWZ", "Africa", "Eswatini", "2020-07-25", 2142., 69., 59., 28., 0., 1., 
  1846.291, 59.474, 50.855, 24.135, 0., 0.862, 1.17, "", "", "", "", "", "", 
  "", "", "", "", "", "", "", "", "", "", "", "", "", "", "", "", "", "", "", 
  "", 80.56, 1.160164*^6, 79.492, 21.5, 3.163, 1.845, 7738.975, "", 333.436, 
  3.94, 1.7, 16.5, 24.097, 2.1, 60.19, 0.611}, 
 {"SWZ", "Africa", "Eswatini", "2020-07-26", 2207., 65., 59.143, 32., 4., 
  1.571, 1902.317, 56.027, 50.978, 27.582, 3.448, 1.354, 1.18, "", "", "", 
  "", "", "", "", "", "", "", "", "", "", "", "", "", "", "", "", "", "", "", 
  "", "", "", "", 80.56, 1.160164*^6, 79.492, 21.5, 3.163, 1.845, 7738.975, 
  "", 333.436, 3.94, 1.7, 16.5, 24.097, 2.1, 60.19, 0.611}, 
 {"SWZ", "Africa", "Eswatini", "2020-07-27", 2316., 109., 70., 34., 2., 
  1.571, 1996.269, 93.952, 60.336, 29.306, 1.724, 1.354, 1.19, "", "", "", 
  "", "", "", "", "", "", "", "", "", "", "", "", "", "", "", "", "", "", "", 
  "", "", "", "", 80.56, 1.160164*^6, 79.492, 21.5, 3.163, 1.845, 7738.975, 
  "", 333.436, 3.94, 1.7, 16.5, 24.097, 2.1, 60.19, 0.611}, 
 {"SWZ", "Africa", "Eswatini", "2020-07-28", 2404., 88., 72.857, 39., 5., 
  2.143, 2072.121, 75.851, 62.799, 33.616, 4.31, 1.847, 1.17, "", "", "", "", 
  "", "", "", "", "", "", "", "", "", "", "", "", "", "", "", "", "", "", "", 
  "", "", "", 80.56, 1.160164*^6, 79.492, 21.5, 3.163, 1.845, 7738.975, "", 
  333.436, 3.94, 1.7, 16.5, 24.097, 2.1, 60.19, 0.611}, 
 {"SWZ", "Africa", "Eswatini", "2020-07-29", 2551., 147., 87.571, 40., 1., 
  2.143, 2198.827, 126.706, 75.482, 34.478, 0.862, 1.847, 1.14, "", "", "", 
  "", "", "", "", "", "", "", "", "", "", "", "", "", "", "", "", "", "", "", 
  "", "", "", "", 80.56, 1.160164*^6, 79.492, 21.5, 3.163, 1.845, 7738.975, 
  "", 333.436, 3.94, 1.7, 16.5, 24.097, 2.1, 60.19, 0.611}, 
 {"SWZ", "Africa", "Eswatini", "2020-07-30", 2577., 26., 79.429, 40., 0., 
  1.714, 2221.238, 22.411, 68.463, 34.478, 0., 1.478, 1.08, "", "", "", "", 
  "", "", "", "", "", "", "", "", "", "", "", "", "", "", "", "", "", "", "", 
  "", "", "", 80.56, 1.160164*^6, 79.492, 21.5, 3.163, 1.845, 7738.975, "", 
  333.436, 3.94, 1.7, 16.5, 24.097, 2.1, 60.19, 0.611}, 
 {"SWZ", "Africa", "Eswatini", "2020-07-31", 2648., 71., 82.143, 41., 1., 
  1.857, 2282.436, 61.198, 70.803, 35.34, 0.862, 1.601, 1.06, "", "", "", "", 
  "", "", "", "", "", "", "", "", "", "", "", "", "", "", "", "", "", "", "", 
  "", "", "", 80.56, 1.160164*^6, 79.492, 21.5, 3.163, 1.845, 7738.975, "", 
  333.436, 3.94, 1.7, 16.5, 24.097, 2.1, 60.19, 0.611}, 
 {"SWZ", "Africa", "Eswatini", "2020-08-01", 2706., 58., 80.571, 43., 2., 
  2.143, 2332.429, 49.993, 69.448, 37.064, 1.724, 1.847, 1.04, "", "", "", 
  "", "", "", "", "", "", "", "", "", "", "", "", "", "", "", "", "", "", "", 
  "", "", "", "", 80.56, 1.160164*^6, 79.492, 21.5, 3.163, 1.845, 7738.975, 
  "", 333.436, 3.94, 1.7, 16.5, 24.097, 2.1, 60.19, 0.611}, 
 {"SWZ", "Africa", "Eswatini", "2020-08-02", 2775., 69., 81.143, 43., 0., 
  1.571, 2391.903, 59.474, 69.941, 37.064, 0., 1.354, 1.03, "", "", "", "", 
  "", "", "", "", "", "", "", "", "", "", "", "", "", "", "", "", "", "", "", 
  "", "", "", 80.56, 1.160164*^6, 79.492, 21.5, 3.163, 1.845, 7738.975, "", 
  333.436, 3.94, 1.7, 16.5, 24.097, 2.1, 60.19, 0.611}, 
 {"SWZ", "Africa", "Eswatini", "2020-08-03", 2838., 63., 74.571, 45., 2., 
  1.571, 2446.206, 54.303, 64.277, 38.788, 1.724, 1.354, 1.01, "", "", "", 
  "", "", "", "", "", "", "", "", "", "", "", "", "", "", "", "", "", "", "", 
  "", "", "", "", 80.56, 1.160164*^6, 79.492, 21.5, 3.163, 1.845, 7738.975, 
  "", 333.436, 3.94, 1.7, 16.5, 24.097, 2.1, 60.19, 0.611}, 
 {"SWZ", "Africa", "Eswatini", "2020-08-04", 2856., 18., 64.571, 49., 4., 
  1.429, 2461.721, 15.515, 55.657, 42.235, 3.448, 1.231, 1., "", "", "", "", 
  "", "", "", "", "", "", "", "", "", "", "", "", "", "", "", "", "", "", "", 
  "", "", "", 80.56, 1.160164*^6, 79.492, 21.5, 3.163, 1.845, 7738.975, "", 
  333.436, 3.94, 1.7, 16.5, 24.097, 2.1, 60.19, 0.611}, 
 {"SWZ", "Africa", "Eswatini", "2020-08-05", 2909., 53., 51.143, 53., 4., 
  1.857, 2507.404, 45.683, 44.082, 45.683, 3.448, 1.601, 1.01, "", "", "", 
  "", "", "", "", "", "", "", "", "", "", "", "", "", "", "", "", "", "", "", 
  "", "", "", "", 80.56, 1.160164*^6, 79.492, 21.5, 3.163, 1.845, 7738.975, 
  "", 333.436, 3.94, 1.7, 16.5, 24.097, 2.1, 60.19, 0.611}, 
 {"SWZ", "Africa", "Eswatini", "2020-08-06", 2968., 59., 55.857, 55., 2., 
  2.143, 2558.259, 50.855, 48.146, 47.407, 1.724, 1.847, 1.04, "", "", "", 
  "", "", "", "", "", "", "", "", "", "", "", "", "", "", "", "", "", "", "", 
  "", "", "", "", 80.56, 1.160164*^6, 79.492, 21.5, 3.163, 1.845, 7738.975, 
  "", 333.436, 3.94, 1.7, 16.5, 24.097, 2.1, 60.19, 0.611}, 
 {"SWZ", "Africa", "Eswatini", "2020-08-07", 3036., 68., 55.429, 56., 1., 
  2.143, 2616.871, 58.612, 47.776, 48.269, 0.862, 1.847, 1.07, "", "", "", 
  "", "", "", "", "", "", "", "", "", "", "", "", "", "", "", "", "", "", "", 
  "", "", "", "", 80.56, 1.160164*^6, 79.492, 21.5, 3.163, 1.845, 7738.975, 
  "", 333.436, 3.94, 1.7, 16.5, 24.097, 2.1, 60.19, 0.611}, 
 {"SWZ", "Africa", "Eswatini", "2020-08-08", 3128., 92., 60.286, 56., 0., 
  1.857, 2696.171, 79.299, 51.963, 48.269, 0., 1.601, 1.1, "", "", "", "", 
  "", "", "", "", "", "", "", "", "", "", "", "", "", "", "", "", "", "", "", 
  "", "", "", 80.56, 1.160164*^6, 79.492, 21.5, 3.163, 1.845, 7738.975, "", 
  333.436, 3.94, 1.7, 16.5, 24.097, 2.1, 60.19, 0.611}, 
 {"SWZ", "Africa", "Eswatini", "2020-08-09", 3236., 108., 65.857, 58., 2., 
  2.143, 2789.261, 93.09, 56.765, 49.993, 1.724, 1.847, 1.11, "", "", "", "", 
  "", "", "", "", "", "", "", "", "", "", "", "", "", "", "", "", "", "", "", 
  "", "", "", 80.56, 1.160164*^6, 79.492, 21.5, 3.163, 1.845, 7738.975, "", 
  333.436, 3.94, 1.7, 16.5, 24.097, 2.1, 60.19, 0.611}, 
 {"SWZ", "Africa", "Eswatini", "2020-08-10", 3309., 73., 67.286, 61., 3., 
  2.286, 2852.183, 62.922, 57.997, 52.579, 2.586, 1.97, 1.1, "", "", "", "", 
  "", "", "", "", "", "", "", "", "", "", "", "", "", "", "", "", "", "", "", 
  "", "", "", 80.56, 1.160164*^6, 79.492, 21.5, 3.163, 1.845, 7738.975, "", 
  333.436, 3.94, 1.7, 16.5, 24.097, 2.1, 60.19, 0.611}, 
 {"SWZ", "Africa", "Eswatini", "2020-08-11", 3410., 101., 79.143, 63., 2., 
  2., 2939.24, 87.057, 68.217, 54.303, 1.724, 1.724, 1.09, "", "", "", "", 
  "", "", "", "", "", "", "", "", "", "", "", "", "", "", "", "", "", "", "", 
  "", "", "", 80.56, 1.160164*^6, 79.492, 21.5, 3.163, 1.845, 7738.975, "", 
  333.436, 3.94, 1.7, 16.5, 24.097, 2.1, 60.19, 0.611}, 
 {"SWZ", "Africa", "Eswatini", "2020-08-12", 3525., 115., 88., 63., 0., 
  1.429, 3038.364, 99.124, 75.851, 54.303, 0., 1.231, 1.07, "", "", "", "", 
  "", "", "", "", "", "", "", "", "", "", "", "", "", "", "", "", "", "", "", 
  "", "", "", 80.56, 1.160164*^6, 79.492, 21.5, 3.163, 1.845, 7738.975, "", 
  333.436, 3.94, 1.7, 16.5, 24.097, 2.1, 60.19, 0.611}, 
 {"SWZ", "Africa", "Eswatini", "2020-08-13", 3599., 74., 90.143, 65., 2., 
  1.429, 3102.148, 63.784, 77.698, 56.027, 1.724, 1.231, 1.04, "", "", "", 
  "", "", "", "", "", "", "", "", "", "", "", "", "", "", "", "", "", "", "", 
  "", "", "", "", 80.56, 1.160164*^6, 79.492, 21.5, 3.163, 1.845, 7738.975, 
  "", 333.436, 3.94, 1.7, 16.5, 24.097, 2.1, 60.19, 0.611}, 
 {"SWZ", "Africa", "Eswatini", "2020-08-14", 3670., 71., 90.571, 68., 3., 
  1.714, 3163.346, 61.198, 78.068, 58.612, 2.586, 1.478, 1.01, "", "", "", 
  "", "", "", "", "", "", "", "", "", "", "", "", "", "", "", "", "", "", "", 
  "", "", "", "", 80.56, 1.160164*^6, 79.492, 21.5, 3.163, 1.845, 7738.975, 
  "", 333.436, 3.94, 1.7, 16.5, 24.097, 2.1, 60.19, 0.611}, 
 {"SWZ", "Africa", "Eswatini", "2020-08-15", 3745., 75., 88.143, 69., 1., 
  1.857, 3227.992, 64.646, 75.974, 59.474, 0.862, 1.601, 0.99, "", "", "", 
  "", "", "", "", "", "", "", "", "", "", "", "", "", "", "", "", "", "", "", 
  "", "", "", "", 80.56, 1.160164*^6, 79.492, 21.5, 3.163, 1.845, 7738.975, 
  "", 333.436, 3.94, 1.7, 16.5, 24.097, 2.1, 60.19, 0.611}, 
 {"SWZ", "Africa", "Eswatini", "2020-08-16", 3839., 94., 86.143, 70., 1., 
  1.714, 3309.015, 81.023, 74.251, 60.336, 0.862, 1.478, 0.97, "", "", "", 
  "", "", "", "", "", "", "", "", "", "", "", "", "", "", "", "", "", "", "", 
  "", "", "", "", 80.56, 1.160164*^6, 79.492, 21.5, 3.163, 1.845, 7738.975, 
  "", 333.436, 3.94, 1.7, 16.5, 24.097, 2.1, 60.19, 0.611}, 
 {"SWZ", "Africa", "Eswatini", "2020-08-17", 3894., 55., 83.571, 73., 3., 
  1.714, 3356.422, 47.407, 72.034, 62.922, 2.586, 1.478, 0.95, "", "", "", 
  "", "", "", "", "", "", "", "", "", "", "", "", "", "", "", "", "", "", "", 
  "", "", "", "", 80.56, 1.160164*^6, 79.492, 21.5, 3.163, 1.845, 7738.975, 
  "", 333.436, 3.94, 1.7, 16.5, 24.097, 2.1, 60.19, 0.611}, 
 {"SWZ", "Africa", "Eswatini", "2020-08-18", 3989., 95., 82.714, 76., 3., 
  1.857, 3438.307, 81.885, 71.295, 65.508, 2.586, 1.601, 0.92, "", "", "", 
  "", "", "", "", "", "", "", "", "", "", "", "", "", "", "", "", "", "", "", 
  "", "", "", "", 64.81, 1.160164*^6, 79.492, 21.5, 3.163, 1.845, 7738.975, 
  "", 333.436, 3.94, 1.7, 16.5, 24.097, 2.1, 60.19, 0.611}, 
 {"SWZ", "Africa", "Eswatini", "2020-08-19", 4058., 69., 76.143, 79., 3., 
  2.286, 3497.781, 59.474, 65.631, 68.094, 2.586, 1.97, 0.88, "", "", "", "", 
  "", "", "", "", "", "", "", "", "", "", "", "", "", "", "", "", "", "", "", 
  "", "", "", 64.81, 1.160164*^6, 79.492, 21.5, 3.163, 1.845, 7738.975, "", 
  333.436, 3.94, 1.7, 16.5, 24.097, 2.1, 60.19, 0.611}, 
 {"SWZ", "Africa", "Eswatini", "2020-08-20", 4110., 52., 73., 81., 2., 2.286, 
  3542.603, 44.821, 62.922, 69.818, 1.724, 1.97, 0.85, "", "", "", "", "", 
  "", "", "", "", "", "", "", "", "", "", "", "", "", "", "", "", "", "", "", 
  "", "", 64.81, 1.160164*^6, 79.492, 21.5, 3.163, 1.845, 7738.975, "", 
  333.436, 3.94, 1.7, 16.5, 24.097, 2.1, 60.19, 0.611}, 
 {"SWZ", "Africa", "Eswatini", "2020-08-21", 4128., 18., 65.429, 81., 0., 
  1.857, 3558.118, 15.515, 56.396, 69.818, 0., 1.601, 0.83, "", "", "", "", 
  "", "", "", "", "", "", "", "", "", "", "", "", "", "", "", "", "", "", "", 
  "", "", "", 64.81, 1.160164*^6, 79.492, 21.5, 3.163, 1.845, 7738.975, "", 
  333.436, 3.94, 1.7, 16.5, 24.097, 2.1, 60.19, 0.611}, 
 {"SWZ", "Africa", "Eswatini", "2020-08-22", 4189., 61., 63.429, 83., 2., 2., 
  3610.696, 52.579, 54.672, 71.542, 1.724, 1.724, 0.83, "", "", "", "", "", 
  "", "", "", "", "", "", "", "", "", "", "", "", "", "", "", "", "", "", "", 
  "", "", 64.81, 1.160164*^6, 79.492, 21.5, 3.163, 1.845, 7738.975, "", 
  333.436, 3.94, 1.7, 16.5, 24.097, 2.1, 60.19, 0.611}, 
 {"SWZ", "Africa", "Eswatini", "2020-08-23", 4225., 36., 55.143, 85., 2., 
  2.143, 3641.727, 31.03, 47.53, 73.266, 1.724, 1.847, 0.83, "", "", "", "", 
  "", "", "", "", "", "", "", "", "", "", "", "", "", "", "", "", "", "", "", 
  "", "", "", 64.81, 1.160164*^6, 79.492, 21.5, 3.163, 1.845, 7738.975, "", 
  333.436, 3.94, 1.7, 16.5, 24.097, 2.1, 60.19, 0.611}, 
 {"SWZ", "Africa", "Eswatini", "2020-08-24", 4304., 79., 58.571, 85., 0., 
  1.714, 3709.82, 68.094, 50.485, 73.266, 0., 1.478, 0.84, "", "", "", "", 
  "", "", "", "", "", "", "", "", "", "", "", "", "", "", "", "", "", "", "", 
  "", "", "", 64.81, 1.160164*^6, 79.492, 21.5, 3.163, 1.845, 7738.975, "", 
  333.436, 3.94, 1.7, 16.5, 24.097, 2.1, 60.19, 0.611}, 
 {"SWZ", "Africa", "Eswatini", "2020-08-25", 4327., 23., 48.286, 86., 1., 
  1.429, 3729.645, 19.825, 41.62, 74.127, 0.862, 1.231, 0.82, "", "", "", "", 
  "", "", "", "", "", "", "", "", "", "", "", "", "", "", "", "", "", "", "", 
  "", "", "", 64.81, 1.160164*^6, 79.492, 21.5, 3.163, 1.845, 7738.975, "", 
  333.436, 3.94, 1.7, 16.5, 24.097, 2.1, 60.19, 0.611}, 
 {"SWZ", "Africa", "Eswatini", "2020-08-26", 4387., 60., 47., 88., 2., 1.286, 
  3781.362, 51.717, 40.512, 75.851, 1.724, 1.108, 0.82, "", "", "", "", "", 
  "", "", "", "", "", "", "", "", "", "", "", "", "", "", "", "", "", "", "", 
  "", "", 64.81, 1.160164*^6, 79.492, 21.5, 3.163, 1.845, 7738.975, "", 
  333.436, 3.94, 1.7, 16.5, 24.097, 2.1, 60.19, 0.611}, 
 {"SWZ", "Africa", "Eswatini", "2020-08-27", 4433., 46., 46.143, 89., 1., 
  1.143, 3821.012, 39.65, 39.773, 76.713, 0.862, 0.985, 0.81, "", "", "", "", 
  "", "", "", "", "", "", "", "", "", "", "", "", "", "", "", "", "", "", "", 
  "", "", "", 64.81, 1.160164*^6, 79.492, 21.5, 3.163, 1.845, 7738.975, "", 
  333.436, 3.94, 1.7, 16.5, 24.097, 2.1, 60.19, 0.611}, 
 {"SWZ", "Africa", "Eswatini", "2020-08-28", 4461., 28., 47.571, 91., 2., 
  1.429, 3845.146, 24.135, 41.004, 78.437, 1.724, 1.231, 0.81, "", "", "", 
  "", "", "", "", "", "", "", "", "", "", "", "", "", "", "", "", "", "", "", 
  "", "", "", "", 64.81, 1.160164*^6, 79.492, 21.5, 3.163, 1.845, 7738.975, 
  "", 333.436, 3.94, 1.7, 16.5, 24.097, 2.1, 60.19, 0.611}, 
 {"SWZ", "Africa", "Eswatini", "2020-08-29", 4510., 49., 45.857, 91., 0., 
  1.143, 3887.381, 42.235, 39.526, 78.437, 0., 0.985, 0.82, "", "", "", "", 
  "", "", "", "", "", "", "", "", "", "", "", "", "", "", "", "", "", "", "", 
  "", "", "", 64.81, 1.160164*^6, 79.492, 21.5, 3.163, 1.845, 7738.975, "", 
  333.436, 3.94, 1.7, 16.5, 24.097, 2.1, 60.19, 0.611}, 
 {"SWZ", "Africa", "Eswatini", "2020-08-30", 4561., 51., 48., 91., 0., 0.857, 
  3931.341, 43.959, 41.373, 78.437, 0., 0.739, 0.83, "", "", "", "", "", "", 
  "", "", "", "", "", "", "", "", "", "", "", "", "", "", "", "", "", "", "", 
  "", 64.81, 1.160164*^6, 79.492, 21.5, 3.163, 1.845, 7738.975, "", 333.436, 
  3.94, 1.7, 16.5, 24.097, 2.1, 60.19, 0.611}, 
 {"SWZ", "Africa", "Eswatini", "2020-08-31", 4577., 16., 39., 91., 0., 0.857, 
  3945.132, 13.791, 33.616, 78.437, 0., 0.739, 0.83, "", "", "", "", "", "", 
  "", "", "", "", "", "", "", "", "", "", "", "", "", "", "", "", "", "", "", 
  "", 64.81, 1.160164*^6, 79.492, 21.5, 3.163, 1.845, 7738.975, "", 333.436, 
  3.94, 1.7, 16.5, 24.097, 2.1, 60.19, 0.611}, 
 {"SWZ", "Africa", "Eswatini", "2020-09-01", 4618., 41., 41.571, 94., 3., 
  1.143, 3980.472, 35.34, 35.832, 81.023, 2.586, 0.985, 0.84, "", "", "", "", 
  "", "", "", "", "", "", "", "", "", "", "", "", "", "", "", "", "", "", "", 
  "", "", "", 64.81, 1.160164*^6, 79.492, 21.5, 3.163, 1.845, 7738.975, "", 
  333.436, 3.94, 1.7, 16.5, 24.097, 2.1, 60.19, 0.611}, 
 {"SWZ", "Africa", "Eswatini", "2020-09-02", 4668., 50., 40.143, 94., 0., 
  0.857, 4023.569, 43.097, 34.601, 81.023, 0., 0.739, 0.85, "", "", "", "", 
  "", "", "", "", "", "", "", "", "", "", "", "", "", "", "", "", "", "", "", 
  "", "", "", 64.81, 1.160164*^6, 79.492, 21.5, 3.163, 1.845, 7738.975, "", 
  333.436, 3.94, 1.7, 16.5, 24.097, 2.1, 60.19, 0.611}, 
 {"SWZ", "Africa", "Eswatini", "2020-09-03", 4720., 52., 41., 94., 0., 0.714, 
  4068.39, 44.821, 35.34, 81.023, 0., 0.616, 0.86, "", "", "", "", "", "", 
  "", "", "", "", "", "", "", "", "", "", "", "", "", "", "", "", "", "", "", 
  "", 64.81, 1.160164*^6, 79.492, 21.5, 3.163, 1.845, 7738.975, "", 333.436, 
  3.94, 1.7, 16.5, 24.097, 2.1, 60.19, 0.611}, 
 {"SWZ", "Africa", "Eswatini", "2020-09-04", 4780., 60., 45.571, 94., 0., 
  0.429, 4120.107, 51.717, 39.28, 81.023, 0., 0.369, 0.87, "", "", "", "", 
  "", "", "", "", "", "", "", "", "", "", "", "", "", "", "", "", "", "", "", 
  "", "", "", 64.81, 1.160164*^6, 79.492, 21.5, 3.163, 1.845, 7738.975, "", 
  333.436, 3.94, 1.7, 16.5, 24.097, 2.1, 60.19, 0.611}, 
 {"SWZ", "Africa", "Eswatini", "2020-09-05", 4819., 39., 44.143, 94., 0., 
  0.429, 4153.723, 33.616, 38.049, 81.023, 0., 0.369, 0.85, "", "", "", "", 
  "", "", "", "", "", "", "", "", "", "", "", "", "", "", "", "", "", "", "", 
  "", "", "", 64.81, 1.160164*^6, 79.492, 21.5, 3.163, 1.845, 7738.975, "", 
  333.436, 3.94, 1.7, 16.5, 24.097, 2.1, 60.19, 0.611}, 
 {"SWZ", "Africa", "Eswatini", "2020-09-06", 4853., 34., 41.714, 94., 0., 
  0.429, 4183.029, 29.306, 35.956, 81.023, 0., 0.369, 0.84, "", "", "", "", 
  "", "", "", "", "", "", "", "", "", "", "", "", "", "", "", "", "", "", "", 
  "", "", "", 64.81, 1.160164*^6, 79.492, 21.5, 3.163, 1.845, 7738.975, "", 
  333.436, 3.94, 1.7, 16.5, 24.097, 2.1, 60.19, 0.611}, 
 {"SWZ", "Africa", "Eswatini", "2020-09-07", 4884., 31., 43.857, 94., 0., 
  0.429, 4209.75, 26.72, 37.803, 81.023, 0., 0.369, 0.83, "", "", "", "", "", 
  "", "", "", "", "", "", "", "", "", "", "", "", "", "", "", "", "", "", "", 
  "", "", 64.81, 1.160164*^6, 79.492, 21.5, 3.163, 1.845, 7738.975, "", 
  333.436, 3.94, 1.7, 16.5, 24.097, 2.1, 60.19, 0.611}, 
 {"SWZ", "Africa", "Eswatini", "2020-09-08", 4904., 20., 40.857, 96., 2., 
  0.286, 4226.989, 17.239, 35.217, 82.747, 1.724, 0.246, 0.82, "", "", "", 
  "", "", "", "", "", "", "", "", "", "", "", "", "", "", "", "", "", "", "", 
  "", "", "", "", 64.81, 1.160164*^6, 79.492, 21.5, 3.163, 1.845, 7738.975, 
  "", 333.436, 3.94, 1.7, 16.5, 24.097, 2.1, 60.19, 0.611}, 
 {"SWZ", "Africa", "Eswatini", "2020-09-09", 4936., 32., 38.286, 97., 1., 
  0.429, 4254.571, 27.582, 33., 83.609, 0.862, 0.369, 0.82, "", "", "", "", 
  "", "", "", "", "", "", "", "", "", "", "", "", "", "", "", "", "", "", "", 
  "", "", "", 64.81, 1.160164*^6, 79.492, 21.5, 3.163, 1.845, 7738.975, "", 
  333.436, 3.94, 1.7, 16.5, 24.097, 2.1, 60.19, 0.611}, 
 {"SWZ", "Africa", "Eswatini", "2020-09-10", 4994., 58., 39.143, 98., 1., 
  0.571, 4304.564, 49.993, 33.739, 84.471, 0.862, 0.493, 0.83, "", "", "", 
  "", "", "", "", "", "", "", "", "", "", "", "", "", "", "", "", "", "", "", 
  "", "", "", "", 64.81, 1.160164*^6, 79.492, 21.5, 3.163, 1.845, 7738.975, 
  "", 333.436, 3.94, 1.7, 16.5, 24.097, 2.1, 60.19, 0.611}, 
 {"SWZ", "Africa", "Eswatini", "2020-09-11", 5025., 31., 35., 98., 0., 0.571, 
  4331.284, 26.72, 30.168, 84.471, 0., 0.493, 0.82, "", "", "", "", "", "", 
  "", "", "", "", "", "", "", "", "", "", "", "", "", "", "", "", "", "", "", 
  "", 64.81, 1.160164*^6, 79.492, 21.5, 3.163, 1.845, 7738.975, "", 333.436, 
  3.94, 1.7, 16.5, 24.097, 2.1, 60.19, 0.611}, 
 {"SWZ", "Africa", "Eswatini", "2020-09-12", 5050., 25., 33., 98., 0., 0.571, 
  4352.833, 21.549, 28.444, 84.471, 0., 0.493, 0.82, "", "", "", "", "", "", 
  "", "", "", "", "", "", "", "", "", "", "", "", "", "", "", "", "", "", "", 
  "", 64.81, 1.160164*^6, 79.492, 21.5, 3.163, 1.845, 7738.975, "", 333.436, 
  3.94, 1.7, 16.5, 24.097, 2.1, 60.19, 0.611}, 
 {"SWZ", "Africa", "Eswatini", "2020-09-13", 5075., 25., 31.714, 98., 0., 
  0.571, 4374.382, 21.549, 27.336, 84.471, 0., 0.493, 0.81, "", "", "", "", 
  "", "", "", "", "", "", "", "", "", "", "", "", "", "", "", "", "", "", "", 
  "", "", "", 64.81, 1.160164*^6, 79.492, 21.5, 3.163, 1.845, 7738.975, "", 
  333.436, 3.94, 1.7, 16.5, 24.097, 2.1, 60.19, 0.611}, 
 {"SWZ", "Africa", "Eswatini", "2020-09-14", 5104., 29., 31.429, 101., 3., 
  1., 4399.378, 24.996, 27.09, 87.057, 2.586, 0.862, 0.82, "", "", "", "", 
  "", "", "", "", "", "", "", "", "", "", "", "", "", "", "", "", "", "", "", 
  "", "", "", 64.81, 1.160164*^6, 79.492, 21.5, 3.163, 1.845, 7738.975, "", 
  333.436, 3.94, 1.7, 16.5, 24.097, 2.1, 60.19, 0.611}, 
 {"SWZ", "Africa", "Eswatini", "2020-09-15", 5128., 24., 32., 101., 0., 
  0.714, 4420.065, 20.687, 27.582, 87.057, 0., 0.616, 0.81, "", "", "", "", 
  "", "", "", "", "", "", "", "", "", "", "", "", "", "", "", "", "", "", "", 
  "", "", "", 64.81, 1.160164*^6, 79.492, 21.5, 3.163, 1.845, 7738.975, "", 
  333.436, 3.94, 1.7, 16.5, 24.097, 2.1, 60.19, 0.611}, 
 {"SWZ", "Africa", "Eswatini", "2020-09-16", 5155., 27., 31.286, 101., 0., 
  0.571, 4443.337, 23.273, 26.967, 87.057, 0., 0.493, 0.81, "", "", "", "", 
  "", "", "", "", "", "", "", "", "", "", "", "", "", "", "", "", "", "", "", 
  "", "", "", 64.81, 1.160164*^6, 79.492, 21.5, 3.163, 1.845, 7738.975, "", 
  333.436, 3.94, 1.7, 16.5, 24.097, 2.1, 60.19, 0.611}, 
 {"SWZ", "Africa", "Eswatini", "2020-09-17", 5191., 36., 28.143, 103., 2., 
  0.714, 4474.367, 31.03, 24.258, 88.781, 1.724, 0.616, 0.82, "", "", "", "", 
  "", "", "", "", "", "", "", "", "", "", "", "", "", "", "", "", "", "", "", 
  "", "", "", 64.81, 1.160164*^6, 79.492, 21.5, 3.163, 1.845, 7738.975, "", 
  333.436, 3.94, 1.7, 16.5, 24.097, 2.1, 60.19, 0.611}, 
 {"SWZ", "Africa", "Eswatini", "2020-09-18", 5215., 24., 27.143, 103., 0., 
  0.714, 4495.054, 20.687, 23.396, 88.781, 0., 0.616, 0.82, "", "", "", "", 
  "", "", "", "", "", "", "", "", "", "", "", "", "", "", "", "", "", "", "", 
  "", "", "", 64.81, 1.160164*^6, 79.492, 21.5, 3.163, 1.845, 7738.975, "", 
  333.436, 3.94, 1.7, 16.5, 24.097, 2.1, 60.19, 0.611}, 
 {"SWZ", "Africa", "Eswatini", "2020-09-19", 5245., 30., 27.857, 104., 1., 
  0.857, 4520.913, 25.858, 24.011, 89.642, 0.862, 0.739, 0.83, "", "", "", 
  "", "", "", "", "", "", "", "", "", "", "", "", "", "", "", "", "", "", "", 
  "", "", "", "", 64.81, 1.160164*^6, 79.492, 21.5, 3.163, 1.845, 7738.975, 
  "", 333.436, 3.94, 1.7, 16.5, 24.097, 2.1, 60.19, 0.611}, 
 {"SWZ", "Africa", "Eswatini", "2020-09-20", 5269., 24., 27.714, 104., 0., 
  0.857, 4541.599, 20.687, 23.888, 89.642, 0., 0.739, 0.83, "", "", "", "", 
  "", "", "", "", "", "", "", "", "", "", "", "", "", "", "", "", "", "", "", 
  "", "", "", 64.81, 1.160164*^6, 79.492, 21.5, 3.163, 1.845, 7738.975, "", 
  333.436, 3.94, 1.7, 16.5, 24.097, 2.1, 60.19, 0.611}, 
 {"SWZ", "Africa", "Eswatini", "2020-09-21", 5282., 13., 25.429, 104., 0., 
  0.429, 4552.805, 11.205, 21.918, 89.642, 0., 0.369, 0.83, "", "", "", "", 
  "", "", "", "", "", "", "", "", "", "", "", "", "", "", "", "", "", "", "", 
  "", "", "", 64.81, 1.160164*^6, 79.492, 21.5, 3.163, 1.845, 7738.975, "", 
  333.436, 3.94, 1.7, 16.5, 24.097, 2.1, 60.19, 0.611}, 
 {"SWZ", "Africa", "Eswatini", "2020-09-22", 5307., 25., 25.571, 106., 2., 
  0.714, 4574.353, 21.549, 22.041, 91.366, 1.724, 0.616, 0.84, "", "", "", 
  "", "", "", "", "", "", "", "", "", "", "", "", "", "", "", "", "", "", "", 
  "", "", "", "", 64.81, 1.160164*^6, 79.492, 21.5, 3.163, 1.845, 7738.975, 
  "", 333.436, 3.94, 1.7, 16.5, 24.097, 2.1, 60.19, 0.611}, 
 {"SWZ", "Africa", "Eswatini", "2020-09-23", 5343., 36., 26.857, 108., 2., 
  1., 4605.383, 31.03, 23.149, 93.09, 1.724, 0.862, 0.84, "", "", "", "", "", 
  "", "", "", "", "", "", "", "", "", "", "", "", "", "", "", "", "", "", "", 
  "", "", 64.81, 1.160164*^6, 79.492, 21.5, 3.163, 1.845, 7738.975, "", 
  333.436, 3.94, 1.7, 16.5, 24.097, 2.1, 60.19, 0.611}, 
 {"SWZ", "Africa", "Eswatini", "2020-09-24", 5375., 32., 26.286, 108., 0., 
  0.714, 4632.966, 27.582, 22.657, 93.09, 0., 0.616, 0.83, "", "", "", "", 
  "", "", "", "", "", "", "", "", "", "", "", "", "", "", "", "", "", "", "", 
  "", "", "", 64.81, 1.160164*^6, 79.492, 21.5, 3.163, 1.845, 7738.975, "", 
  333.436, 3.94, 1.7, 16.5, 24.097, 2.1, 60.19, 0.611}, 
 {"SWZ", "Africa", "Eswatini", "2020-09-25", 5399., 24., 26.286, 108., 0., 
  0.714, 4653.652, 20.687, 22.657, 93.09, 0., 0.616, 0.82, "", "", "", "", 
  "", "", "", "", "", "", "", "", "", "", "", "", "", "", "", "", "", "", "", 
  "", "", "", 64.81, 1.160164*^6, 79.492, 21.5, 3.163, 1.845, 7738.975, "", 
  333.436, 3.94, 1.7, 16.5, 24.097, 2.1, 60.19, 0.611}, 
 {"SWZ", "Africa", "Eswatini", "2020-09-26", 5419., 20., 24.857, 108., 0., 
  0.571, 4670.891, 17.239, 21.426, 93.09, 0., 0.493, 0.81, "", "", "", "", 
  "", "", "", "", "", "", "", "", "", "", "", "", "", "", "", "", "", "", "", 
  "", "", "", 64.81, 1.160164*^6, 79.492, 21.5, 3.163, 1.845, 7738.975, "", 
  333.436, 3.94, 1.7, 16.5, 24.097, 2.1, 60.19, 0.611}, 
 {"SWZ", "Africa", "Eswatini", "2020-09-27", 5431., 12., 23.143, 108., 0., 
  0.571, 4681.235, 10.343, 19.948, 93.09, 0., 0.493, 0.8, "", "", "", "", "", 
  "", "", "", "", "", "", "", "", "", "", "", "", "", "", "", "", "", "", "", 
  "", "", 64.81, 1.160164*^6, 79.492, 21.5, 3.163, 1.845, 7738.975, "", 
  333.436, 3.94, 1.7, 16.5, 24.097, 2.1, 60.19, 0.611}, 
 {"SWZ", "Africa", "Eswatini", "2020-09-28", 5452., 21., 24.286, 108., 0., 
  0.571, 4699.336, 18.101, 20.933, 93.09, 0., 0.493, 0.81, "", "", "", "", 
  "", "", "", "", "", "", "", "", "", "", "", "", "", "", "", "", "", "", "", 
  "", "", "", 64.81, 1.160164*^6, 79.492, 21.5, 3.163, 1.845, 7738.975, "", 
  333.436, 3.94, 1.7, 16.5, 24.097, 2.1, 60.19, 0.611}, 
 {"SWZ", "Africa", "Eswatini", "2020-09-29", 5462., 10., 22.143, 108., 0., 
  0.286, 4707.955, 8.619, 19.086, 93.09, 0., 0.246, 0.8, "", "", "", "", "", 
  "", "", "", "", "", "", "", "", "", "", "", "", "", "", "", "", "", "", "", 
  "", "", 64.81, 1.160164*^6, 79.492, 21.5, 3.163, 1.845, 7738.975, "", 
  333.436, 3.94, 1.7, 16.5, 24.097, 2.1, 60.19, 0.611}, 
 {"SWZ", "Africa", "Eswatini", "2020-09-30", 5482., 20., 19.857, 109., 1., 
  0.143, 4725.194, 17.239, 17.116, 93.952, 0.862, 0.123, 0.81, "", "", "", 
  "", "", "", "", "", "", "", "", "", "", "", "", "", "", "", "", "", "", "", 
  "", "", "", "", 64.81, 1.160164*^6, 79.492, 21.5, 3.163, 1.845, 7738.975, 
  "", 333.436, 3.94, 1.7, 16.5, 24.097, 2.1, 60.19, 0.611}, 
 {"SWZ", "Africa", "Eswatini", "2020-10-01", 5500., 18., 17.857, 111., 2., 
  0.429, 4740.709, 15.515, 15.392, 95.676, 1.724, 0.369, 0.82, "", "", "", 
  "", "", "", "", "", "", "", "", "", "", "", "", "", "", "", "", "", "", "", 
  "", "", "", "", 64.81, 1.160164*^6, 79.492, 21.5, 3.163, 1.845, 7738.975, 
  "", 333.436, 3.94, 1.7, 16.5, 24.097, 2.1, 60.19, 0.611}, 
 {"SWZ", "Africa", "Eswatini", "2020-10-02", 5521., 21., 17.429, 111., 0., 
  0.429, 4758.81, 18.101, 15.023, 95.676, 0., 0.369, 0.84, "", "", "", "", 
  "", "", "", "", "", "", "", "", "", "", "", "", "", "", "", "", "", "", "", 
  "", "", "", 59.26, 1.160164*^6, 79.492, 21.5, 3.163, 1.845, 7738.975, "", 
  333.436, 3.94, 1.7, 16.5, 24.097, 2.1, 60.19, 0.611}, 
 {"SWZ", "Africa", "Eswatini", "2020-10-03", 5530., 9., 15.857, 111., 0., 
  0.429, 4766.567, 7.758, 13.668, 95.676, 0., 0.369, 0.85, "", "", "", "", 
  "", "", "", "", "", "", "", "", "", "", "", "", "", "", "", "", "", "", "", 
  "", "", "", 59.26, 1.160164*^6, 79.492, 21.5, 3.163, 1.845, 7738.975, "", 
  333.436, 3.94, 1.7, 16.5, 24.097, 2.1, 60.19, 0.611}, 
 {"SWZ", "Africa", "Eswatini", "2020-10-04", 5569., 39., 19.714, 111., 0., 
  0.429, 4800.183, 33.616, 16.993, 95.676, 0., 0.369, 0.87, "", "", "", "", 
  "", "", "", "", "", "", "", "", "", "", "", "", "", "", "", "", "", "", "", 
  "", "", "", 59.26, 1.160164*^6, 79.492, 21.5, 3.163, 1.845, 7738.975, "", 
  333.436, 3.94, 1.7, 16.5, 24.097, 2.1, 60.19, 0.611}, 
 {"SWZ", "Africa", "Eswatini", "2020-10-05", 5579., 10., 18.143, 112., 1., 
  0.571, 4808.803, 8.619, 15.638, 96.538, 0.862, 0.493, 0.86, "", "", "", "", 
  "", "", "", "", "", "", "", "", "", "", "", "", "", "", "", "", "", "", "", 
  "", "", "", 59.26, 1.160164*^6, 79.492, 21.5, 3.163, 1.845, 7738.975, "", 
  333.436, 3.94, 1.7, 16.5, 24.097, 2.1, 60.19, 0.611}, 
 {"SWZ", "Africa", "Eswatini", "2020-10-06", 5598., 19., 19.429, 112., 0., 
  0.571, 4825.18, 16.377, 16.746, 96.538, 0., 0.493, 0.85, "", "", "", "", 
  "", "", "", "", "", "", "", "", "", "", "", "", "", "", "", "", "", "", "", 
  "", "", "", 59.26, 1.160164*^6, 79.492, 21.5, 3.163, 1.845, 7738.975, "", 
  333.436, 3.94, 1.7, 16.5, 24.097, 2.1, 60.19, 0.611}, 
 {"SWZ", "Africa", "Eswatini", "2020-10-07", 5617., 19., 19.286, 113., 1., 
  0.571, 4841.557, 16.377, 16.623, 97.4, 0.862, 0.493, 0.84, "", "", "", "", 
  "", "", "", "", "", "", "", "", "", "", "", "", "", "", "", "", "", "", "", 
  "", "", "", 59.26, 1.160164*^6, 79.492, 21.5, 3.163, 1.845, 7738.975, "", 
  333.436, 3.94, 1.7, 16.5, 24.097, 2.1, 60.19, 0.611}, 
 {"SWZ", "Africa", "Eswatini", "2020-10-08", 5632., 15., 18.857, 113., 0., 
  0.286, 4854.486, 12.929, 16.254, 97.4, 0., 0.246, 0.83, "", "", "", "", "", 
  "", "", "", "", "", "", "", "", "", "", "", "", "", "", "", "", "", "", "", 
  "", "", 59.26, 1.160164*^6, 79.492, 21.5, 3.163, 1.845, 7738.975, "", 
  333.436, 3.94, 1.7, 16.5, 24.097, 2.1, 60.19, 0.611}, 
 {"SWZ", "Africa", "Eswatini", "2020-10-09", 5644., 12., 17.571, 113., 0., 
  0.286, 4864.829, 10.343, 15.146, 97.4, 0., 0.246, 0.82, "", "", "", "", "", 
  "", "", "", "", "", "", "", "", "", "", "", "", "", "", "", "", "", "", "", 
  "", "", 59.26, 1.160164*^6, 79.492, 21.5, 3.163, 1.845, 7738.975, "", 
  333.436, 3.94, 1.7, 16.5, 24.097, 2.1, 60.19, 0.611}, 
 {"SWZ", "Africa", "Eswatini", "2020-10-10", 5660., 16., 18.571, 113., 0., 
  0.286, 4878.621, 13.791, 16.008, 97.4, 0., 0.246, 0.83, "", "", "", "", "", 
  "", "", "", "", "", "", "", "", "", "", "", "", "", "", "", "", "", "", "", 
  "", "", 59.26, 1.160164*^6, 79.492, 21.5, 3.163, 1.845, 7738.975, "", 
  333.436, 3.94, 1.7, 16.5, 24.097, 2.1, 60.19, 0.611}, 
 {"SWZ", "Africa", "Eswatini", "2020-10-11", 5669., 9., 14.286, 113., 0., 
  0.286, 4886.378, 7.758, 12.314, 97.4, 0., 0.246, 0.84, "", "", "", "", "", 
  "", "", "", "", "", "", "", "", "", "", "", "", "", "", "", "", "", "", "", 
  "", "", 59.26, 1.160164*^6, 79.492, 21.5, 3.163, 1.845, 7738.975, "", 
  333.436, 3.94, 1.7, 16.5, 24.097, 2.1, 60.19, 0.611}, 
 {"SWZ", "Africa", "Eswatini", "2020-10-12", 5683., 14., 14.857, 113., 0., 
  0.143, 4898.445, 12.067, 12.806, 97.4, 0., 0.123, 0.85, "", "", "", "", "", 
  "", "", "", "", "", "", "", "", "", "", "", "", "", "", "", "", "", "", "", 
  "", "", 59.26, 1.160164*^6, 79.492, 21.5, 3.163, 1.845, 7738.975, "", 
  333.436, 3.94, 1.7, 16.5, 24.097, 2.1, 60.19, 0.611}, 
 {"SWZ", "Africa", "Eswatini", "2020-10-13", 5696., 13., 14., 114., 1., 
  0.286, 4909.651, 11.205, 12.067, 98.262, 0.862, 0.246, 0.86, "", "", "", 
  "", "", "", "", "", "", "", "", "", "", "", "", "", "", "", "", "", "", "", 
  "", "", "", "", 59.26, 1.160164*^6, 79.492, 21.5, 3.163, 1.845, 7738.975, 
  "", 333.436, 3.94, 1.7, 16.5, 24.097, 2.1, 60.19, 0.611}, 
 {"SWZ", "Africa", "Eswatini", "2020-10-14", 5715., 19., 14., 114., 0., 
  0.143, 4926.028, 16.377, 12.067, 98.262, 0., 0.123, 0.87, "", "", "", "", 
  "", "", "", "", "", "", "", "", "", "", "", "", "", "", "", "", "", "", "", 
  "", "", "", 59.26, 1.160164*^6, 79.492, 21.5, 3.163, 1.845, 7738.975, "", 
  333.436, 3.94, 1.7, 16.5, 24.097, 2.1, 60.19, 0.611}, 
 {"SWZ", "Africa", "Eswatini", "2020-10-15", 5733., 18., 14.429, 115., 1., 
  0.286, 4941.543, 15.515, 12.437, 99.124, 0.862, 0.246, 0.87, "", "", "", 
  "", "", "", "", "", "", "", "", "", "", "", "", "", "", "", "", "", "", "", 
  "", "", "", "", 59.26, 1.160164*^6, 79.492, 21.5, 3.163, 1.845, 7738.975, 
  "", 333.436, 3.94, 1.7, 16.5, 24.097, 2.1, 60.19, 0.611}, 
 {"SWZ", "Africa", "Eswatini", "2020-10-16", 5746., 13., 14.571, 115., 0., 
  0.286, 4952.748, 11.205, 12.56, 99.124, 0., 0.246, 0.87, "", "", "", "", 
  "", "", "", "", "", "", "", "", "", "", "", "", "", "", "", "", "", "", "", 
  "", "", "", 59.26, 1.160164*^6, 79.492, 21.5, 3.163, 1.845, 7738.975, "", 
  333.436, 3.94, 1.7, 16.5, 24.097, 2.1, 60.19, 0.611}, 
 {"SWZ", "Africa", "Eswatini", "2020-10-17", 5765., 19., 15., 115., 0., 
  0.286, 4969.125, 16.377, 12.929, 99.124, 0., 0.246, 0.87, "", "", "", "", 
  "", "", "", "", "", "", "", "", "", "", "", "", "", "", "", "", "", "", "", 
  "", "", "", 59.26, 1.160164*^6, 79.492, 21.5, 3.163, 1.845, 7738.975, "", 
  333.436, 3.94, 1.7, 16.5, 24.097, 2.1, 60.19, 0.611}, 
 {"SWZ", "Africa", "Eswatini", "2020-10-18", 5780., 15., 15.857, 116., 1., 
  0.429, 4982.054, 12.929, 13.668, 99.986, 0.862, 0.369, 0.86, "", "", "", 
  "", "", "", "", "", "", "", "", "", "", "", "", "", "", "", "", "", "", "", 
  "", "", "", "", 59.26, 1.160164*^6, 79.492, 21.5, 3.163, 1.845, 7738.975, 
  "", 333.436, 3.94, 1.7, 16.5, 24.097, 2.1, 60.19, 0.611}, 
 {"SWZ", "Africa", "Eswatini", "2020-10-19", 5788., 8., 15., 116., 0., 0.429, 
  4988.95, 6.896, 12.929, 99.986, 0., 0.369, 0.85, "", "", "", "", "", "", 
  "", "", "", "", "", "", "", "", "", "", "", "", "", "", "", "", "", "", "", 
  "", 59.26, 1.160164*^6, 79.492, 21.5, 3.163, 1.845, 7738.975, "", 333.436, 
  3.94, 1.7, 16.5, 24.097, 2.1, 60.19, 0.611}, 
 {"SWZ", "Africa", "Eswatini", "2020-10-20", 5800., 12., 14.857, 116., 0., 
  0.286, 4999.293, 10.343, 12.806, 99.986, 0., 0.246, 0.83, "", "", "", "", 
  "", "", "", "", "", "", "", "", "", "", "", "", "", "", "", "", "", "", "", 
  "", "", "", 48.15, 1.160164*^6, 79.492, 21.5, 3.163, 1.845, 7738.975, "", 
  333.436, 3.94, 1.7, 16.5, 24.097, 2.1, 60.19, 0.611}, 
 {"SWZ", "Africa", "Eswatini", "2020-10-21", 5805., 5., 12.857, 116., 0., 
  0.286, 5003.603, 4.31, 11.082, 99.986, 0., 0.246, 0.83, "", "", "", "", "", 
  "", "", "", "", "", "", "", "", "", "", "", "", "", "", "", "", "", "", "", 
  "", "", 48.15, 1.160164*^6, 79.492, 21.5, 3.163, 1.845, 7738.975, "", 
  333.436, 3.94, 1.7, 16.5, 24.097, 2.1, 60.19, 0.611}, 
 {"SWZ", "Africa", "Eswatini", "2020-10-22", 5814., 9., 11.571, 116., 0., 
  0.143, 5011.36, 7.758, 9.974, 99.986, 0., 0.123, 0.84, "", "", "", "", "", 
  "", "", "", "", "", "", "", "", "", "", "", "", "", "", "", "", "", "", "", 
  "", "", 48.15, 1.160164*^6, 79.492, 21.5, 3.163, 1.845, 7738.975, "", 
  333.436, 3.94, 1.7, 16.5, 24.097, 2.1, 60.19, 0.611}, 
 {"SWZ", "Africa", "Eswatini", "2020-10-23", 5831., 17., 12.143, 116., 0., 
  0.143, 5026.014, 14.653, 10.467, 99.986, 0., 0.123, 0.87, "", "", "", "", 
  "", "", "", "", "", "", "", "", "", "", "", "", "", "", "", "", "", "", "", 
  "", "", "", 48.15, 1.160164*^6, 79.492, 21.5, 3.163, 1.845, 7738.975, "", 
  333.436, 3.94, 1.7, 16.5, 24.097, 2.1, 60.19, 0.611}, 
 {"SWZ", "Africa", "Eswatini", "2020-10-24", 5847., 16., 11.714, 116., 0., 
  0.143, 5039.805, 13.791, 10.097, 99.986, 0., 0.123, 0.88, "", "", "", "", 
  "", "", "", "", "", "", "", "", "", "", "", "", "", "", "", "", "", "", "", 
  "", "", "", 48.15, 1.160164*^6, 79.492, 21.5, 3.163, 1.845, 7738.975, "", 
  333.436, 3.94, 1.7, 16.5, 24.097, 2.1, 60.19, 0.611}, 
 {"SWZ", "Africa", "Eswatini", "2020-10-25", 5854., 7., 10.571, 116., 0., 0., 
  5045.838, 6.034, 9.112, 99.986, 0., 0., 0.88, "", "", "", "", "", "", "", 
  "", "", "", "", "", "", "", "", "", "", "", "", "", "", "", "", "", "", "", 
  48.15, 1.160164*^6, 79.492, 21.5, 3.163, 1.845, 7738.975, "", 333.436, 
  3.94, 1.7, 16.5, 24.097, 2.1, 60.19, 0.611}, 
 {"SWZ", "Africa", "Eswatini", "2020-10-26", 5863., 9., 10.714, 116., 0., 0., 
  5053.596, 7.758, 9.235, 99.986, 0., 0., 0.88, "", "", "", "", "", "", "", 
  "", "", "", "", "", "", "", "", "", "", "", "", "", "", "", "", "", "", "", 
  48.15, 1.160164*^6, 79.492, 21.5, 3.163, 1.845, 7738.975, "", 333.436, 
  3.94, 1.7, 16.5, 24.097, 2.1, 60.19, 0.611}, 
 {"SWZ", "Africa", "Eswatini", "2020-10-27", 5875., 12., 10.714, 116., 0., 
  0., 5063.939, 10.343, 9.235, 99.986, 0., 0., 0.89, "", "", "", "", "", "", 
  "", "", "", "", "", "", "", "", "", "", "", "", "", "", "", "", "", "", "", 
  "", 48.15, 1.160164*^6, 79.492, 21.5, 3.163, 1.845, 7738.975, "", 333.436, 
  3.94, 1.7, 16.5, 24.097, 2.1, 60.19, 0.611}, 
 {"SWZ", "Africa", "Eswatini", "2020-10-28", 5886., 11., 11.571, 116., 0., 
  0., 5073.421, 9.481, 9.974, 99.986, 0., 0., 0.89, "", "", "", "", "", "", 
  "", "", "", "", "", "", "", "", "", "", "", "", "", "", "", "", "", "", "", 
  "", 48.15, 1.160164*^6, 79.492, 21.5, 3.163, 1.845, 7738.975, "", 333.436, 
  3.94, 1.7, 16.5, 24.097, 2.1, 60.19, 0.611}, 
 {"SWZ", "Africa", "Eswatini", "2020-10-29", 5899., 13., 12.143, 117., 1., 
  0.143, 5084.626, 11.205, 10.467, 100.848, 0.862, 0.123, 0.9, "", "", "", 
  "", "", "", "", "", "", "", "", "", "", "", "", "", "", "", "", "", "", "", 
  "", "", "", "", 48.15, 1.160164*^6, 79.492, 21.5, 3.163, 1.845, 7738.975, 
  "", 333.436, 3.94, 1.7, 16.5, 24.097, 2.1, 60.19, 0.611}, 
 {"SWZ", "Africa", "Eswatini", "2020-10-30", 5909., 10., 11.143, 117., 0., 
  0.143, 5093.245, 8.619, 9.605, 100.848, 0., 0.123, 0.9, "", "", "", "", "", 
  "", "", "", "", "", "", "", "", "", "", "", "", "", "", "", "", "", "", "", 
  "", "", 48.15, 1.160164*^6, 79.492, 21.5, 3.163, 1.845, 7738.975, "", 
  333.436, 3.94, 1.7, 16.5, 24.097, 2.1, 60.19, 0.611}, 
 {"SWZ", "Africa", "Eswatini", "2020-10-31", 5917., 8., 10., 117., 0., 0.143, 
  5100.141, 6.896, 8.619, 100.848, 0., 0.123, 0.91, "", "", "", "", "", "", 
  "", "", "", "", "", "", "", "", "", "", "", "", "", "", "", "", "", "", "", 
  "", 48.15, 1.160164*^6, 79.492, 21.5, 3.163, 1.845, 7738.975, "", 333.436, 
  3.94, 1.7, 16.5, 24.097, 2.1, 60.19, 0.611}, 
 {"SWZ", "Africa", "Eswatini", "2020-11-01", 5925., 8., 10.143, 117., 0., 
  0.143, 5107.037, 6.896, 8.743, 100.848, 0., 0.123, 0.93, "", "", "", "", 
  "", "", "", "", "", "", "", "", "", "", "", "", "", "", "", "", "", "", "", 
  "", "", "", 48.15, 1.160164*^6, 79.492, 21.5, 3.163, 1.845, 7738.975, "", 
  333.436, 3.94, 1.7, 16.5, 24.097, 2.1, 60.19, 0.611}, 
 {"SWZ", "Africa", "Eswatini", "2020-11-02", 5929., 4., 9.429, 117., 0., 
  0.143, 5110.484, 3.448, 8.127, 100.848, 0., 0.123, 0.95, "", "", "", "", 
  "", "", "", "", "", "", "", "", "", "", "", "", "", "", "", "", "", "", "", 
  "", "", "", 48.15, 1.160164*^6, 79.492, 21.5, 3.163, 1.845, 7738.975, "", 
  333.436, 3.94, 1.7, 16.5, 24.097, 2.1, 60.19, 0.611}, 
 {"SWZ", "Africa", "Eswatini", "2020-11-03", 5942., 13., 9.571, 117., 0., 
  0.143, 5121.69, 11.205, 8.25, 100.848, 0., 0.123, 0.98, "", "", "", "", "", 
  "", "", "", "", "", "", "", "", "", "", "", "", "", "", "", "", "", "", "", 
  "", "", 48.15, 1.160164*^6, 79.492, 21.5, 3.163, 1.845, 7738.975, "", 
  333.436, 3.94, 1.7, 16.5, 24.097, 2.1, 60.19, 0.611}, 
 {"SWZ", "Africa", "Eswatini", "2020-11-04", 5955., 13., 9.857, 117., 0., 
  0.143, 5132.895, 11.205, 8.496, 100.848, 0., 0.123, 1.01, "", "", "", "", 
  "", "", "", "", "", "", "", "", "", "", "", "", "", "", "", "", "", "", "", 
  "", "", "", 48.15, 1.160164*^6, 79.492, 21.5, 3.163, 1.845, 7738.975, "", 
  333.436, 3.94, 1.7, 16.5, 24.097, 2.1, 60.19, 0.611}, 
 {"SWZ", "Africa", "Eswatini", "2020-11-05", 5967., 12., 9.714, 117., 0., 0., 
  5143.238, 10.343, 8.373, 100.848, 0., 0., 1.03, "", "", "", "", "", "", "", 
  "", "", "", "", "", "", "", "", "", "", "", "", "", "", "", "", "", "", "", 
  48.15, 1.160164*^6, 79.492, 21.5, 3.163, 1.845, 7738.975, "", 333.436, 
  3.94, 1.7, 16.5, 24.097, 2.1, 60.19, 0.611}, 
 {"SWZ", "Africa", "Eswatini", "2020-11-06", 5976., 9., 9.571, 117., 0., 0., 
  5150.996, 7.758, 8.25, 100.848, 0., 0., 1.05, "", "", "", "", "", "", "", 
  "", "", "", "", "", "", "", "", "", "", "", "", "", "", "", "", "", "", "", 
  48.15, 1.160164*^6, 79.492, 21.5, 3.163, 1.845, 7738.975, "", 333.436, 
  3.94, 1.7, 16.5, 24.097, 2.1, 60.19, 0.611}, 
 {"SWZ", "Africa", "Eswatini", "2020-11-07", 5989., 13., 10.286, 117., 0., 
  0., 5162.201, 11.205, 8.866, 100.848, 0., 0., 1.08, "", "", "", "", "", "", 
  "", "", "", "", "", "", "", "", "", "", "", "", "", "", "", "", "", "", "", 
  "", 48.15, 1.160164*^6, 79.492, 21.5, 3.163, 1.845, 7738.975, "", 333.436, 
  3.94, 1.7, 16.5, 24.097, 2.1, 60.19, 0.611}, 
 {"SWZ", "Africa", "Eswatini", "2020-11-08", 6003., 14., 11.143, 117., 0., 
  0., 5174.268, 12.067, 9.605, 100.848, 0., 0., 1.1, "", "", "", "", "", "", 
  "", "", "", "", "", "", "", "", "", "", "", "", "", "", "", "", "", "", "", 
  "", 48.15, 1.160164*^6, 79.492, 21.5, 3.163, 1.845, 7738.975, "", 333.436, 
  3.94, 1.7, 16.5, 24.097, 2.1, 60.19, 0.611}, 
 {"SWZ", "Africa", "Eswatini", "2020-11-09", 6013., 10., 12., 117., 0., 0., 
  5182.888, 8.619, 10.343, 100.848, 0., 0., 1.11, "", "", "", "", "", "", "", 
  "", "", "", "", "", "", "", "", "", "", "", "", "", "", "", "", "", "", "", 
  48.15, 1.160164*^6, 79.492, 21.5, 3.163, 1.845, 7738.975, "", 333.436, 
  3.94, 1.7, 16.5, 24.097, 2.1, 60.19, 0.611}, 
 {"SWZ", "Africa", "Eswatini", "2020-11-10", 6024., 11., 11.714, 117., 0., 
  0., 5192.369, 9.481, 10.097, 100.848, 0., 0., 1.12, "", "", "", "", "", "", 
  "", "", "", "", "", "", "", "", "", "", "", "", "", "", "", "", "", "", "", 
  "", 48.15, 1.160164*^6, 79.492, 21.5, 3.163, 1.845, 7738.975, "", 333.436, 
  3.94, 1.7, 16.5, 24.097, 2.1, 60.19, 0.611}, 
 {"SWZ", "Africa", "Eswatini", "2020-11-11", 6044., 20., 12.714, 117., 0., 
  0., 5209.608, 17.239, 10.959, 100.848, 0., 0., 1.14, "", "", "", "", "", 
  "", "", "", "", "", "", "", "", "", "", "", "", "", "", "", "", "", "", "", 
  "", "", 48.15, 1.160164*^6, 79.492, 21.5, 3.163, 1.845, 7738.975, "", 
  333.436, 3.94, 1.7, 16.5, 24.097, 2.1, 60.19, 0.611}, 
 {"SWZ", "Africa", "Eswatini", "2020-11-12", 6060., 16., 13.286, 117., 0., 
  0., 5223.399, 13.791, 11.452, 100.848, 0., 0., 1.15, "", "", "", "", "", 
  "", "", "", "", "", "", "", "", "", "", "", "", "", "", "", "", "", "", "", 
  "", "", 48.15, 1.160164*^6, 79.492, 21.5, 3.163, 1.845, 7738.975, "", 
  333.436, 3.94, 1.7, 16.5, 24.097, 2.1, 60.19, 0.611}, 
 {"SWZ", "Africa", "Eswatini", "2020-11-13", 6076., 16., 14.286, 118., 1., 
  0.143, 5237.191, 13.791, 12.314, 101.71, 0.862, 0.123, 1.15, "", "", "", 
  "", "", "", "", "", "", "", "", "", "", "", "", "", "", "", "", "", "", "", 
  "", "", "", "", 48.15, 1.160164*^6, 79.492, 21.5, 3.163, 1.845, 7738.975, 
  "", 333.436, 3.94, 1.7, 16.5, 24.097, 2.1, 60.19, 0.611}, 
 {"SWZ", "Africa", "Eswatini", "2020-11-14", 6093., 17., 14.857, 119., 1., 
  0.286, 5251.844, 14.653, 12.806, 102.572, 0.862, 0.246, 1.15, "", "", "", 
  "", "", "", "", "", "", "", "", "", "", "", "", "", "", "", "", "", "", "", 
  "", "", "", "", 48.15, 1.160164*^6, 79.492, 21.5, 3.163, 1.845, 7738.975, 
  "", 333.436, 3.94, 1.7, 16.5, 24.097, 2.1, 60.19, 0.611}, 
 {"SWZ", "Africa", "Eswatini", "2020-11-15", 6095., 2., 13.143, 119., 0., 
  0.286, 5253.568, 1.724, 11.328, 102.572, 0., 0.246, 1.14, "", "", "", "", 
  "", "", "", "", "", "", "", "", "", "", "", "", "", "", "", "", "", "", "", 
  "", "", "", 48.15, 1.160164*^6, 79.492, 21.5, 3.163, 1.845, 7738.975, "", 
  333.436, 3.94, 1.7, 16.5, 24.097, 2.1, 60.19, 0.611}, 
 {"SWZ", "Africa", "Eswatini", "2020-11-16", 6105., 10., 13.143, 119., 0., 
  0.286, 5262.187, 8.619, 11.328, 102.572, 0., 0.246, 1.17, "", "", "", "", 
  "", "", "", "", "", "", "", "", "", "", "", "", "", "", "", "", "", "", "", 
  "", "", "", 48.15, 1.160164*^6, 79.492, 21.5, 3.163, 1.845, 7738.975, "", 
  333.436, 3.94, 1.7, 16.5, 24.097, 2.1, 60.19, 0.611}, 
 {"SWZ", "Africa", "Eswatini", "2020-11-17", 6124., 19., 14.286, 119., 0., 
  0.286, 5278.564, 16.377, 12.314, 102.572, 0., 0.246, 1.2, "", "", "", "", 
  "", "", "", "", "", "", "", "", "", "", "", "", "", "", "", "", "", "", "", 
  "", "", "", 48.15, 1.160164*^6, 79.492, 21.5, 3.163, 1.845, 7738.975, "", 
  333.436, 3.94, 1.7, 16.5, 24.097, 2.1, 60.19, 0.611}, 
 {"SWZ", "Africa", "Eswatini", "2020-11-18", 6144., 20., 14.286, 119., 0., 
  0.286, 5295.803, 17.239, 12.314, 102.572, 0., 0.246, 1.21, "", "", "", "", 
  "", "", "", "", "", "", "", "", "", "", "", "", "", "", "", "", "", "", "", 
  "", "", "", 48.15, 1.160164*^6, 79.492, 21.5, 3.163, 1.845, 7738.975, "", 
  333.436, 3.94, 1.7, 16.5, 24.097, 2.1, 60.19, 0.611}, 
 {"SWZ", "Africa", "Eswatini", "2020-11-19", 6156., 12., 13.714, 119., 0., 
  0.286, 5306.146, 10.343, 11.821, 102.572, 0., 0.246, 1.23, "", "", "", "", 
  "", "", "", "", "", "", "", "", "", "", "", "", "", "", "", "", "", "", "", 
  "", "", "", 48.15, 1.160164*^6, 79.492, 21.5, 3.163, 1.845, 7738.975, "", 
  333.436, 3.94, 1.7, 16.5, 24.097, 2.1, 60.19, 0.611}, 
 {"SWZ", "Africa", "Eswatini", "2020-11-20", 6185., 29., 15.571, 119., 0., 
  0.143, 5331.143, 24.996, 13.422, 102.572, 0., 0.123, 1.26, "", "", "", "", 
  "", "", "", "", "", "", "", "", "", "", "", "", "", "", "", "", "", "", "", 
  "", "", "", 48.15, 1.160164*^6, 79.492, 21.5, 3.163, 1.845, 7738.975, "", 
  333.436, 3.94, 1.7, 16.5, 24.097, 2.1, 60.19, 0.611}, 
 {"SWZ", "Africa", "Eswatini", "2020-11-21", 6205., 20., 16., 119., 0., 0., 
  5348.382, 17.239, 13.791, 102.572, 0., 0., 1.26, "", "", "", "", "", "", 
  "", "", "", "", "", "", "", "", "", "", "", "", "", "", "", "", "", "", "", 
  "", 48.15, 1.160164*^6, 79.492, 21.5, 3.163, 1.845, 7738.975, "", 333.436, 
  3.94, 1.7, 16.5, 24.097, 2.1, 60.19, 0.611}, 
 {"SWZ", "Africa", "Eswatini", "2020-11-22", 6219., 14., 17.714, 120., 1., 
  0.143, 5360.449, 12.067, 15.269, 103.434, 0.862, 0.123, 1.26, "", "", "", 
  "", "", "", "", "", "", "", "", "", "", "", "", "", "", "", "", "", "", "", 
  "", "", "", "", 48.15, 1.160164*^6, 79.492, 21.5, 3.163, 1.845, 7738.975, 
  "", 333.436, 3.94, 1.7, 16.5, 24.097, 2.1, 60.19, 0.611}, 
 {"SWZ", "Africa", "Eswatini", "2020-11-23", 6233., 14., 18.286, 120., 0., 
  0.143, 5372.516, 12.067, 15.761, 103.434, 0., 0.123, 1.27, "", "", "", "", 
  "", "", "", "", "", "", "", "", "", "", "", "", "", "", "", "", "", "", "", 
  "", "", "", 48.15, 1.160164*^6, 79.492, 21.5, 3.163, 1.845, 7738.975, "", 
  333.436, 3.94, 1.7, 16.5, 24.097, 2.1, 60.19, 0.611}, 
 {"SWZ", "Africa", "Eswatini", "2020-11-24", 6247., 14., 17.571, 120., 0., 
  0.143, 5384.584, 12.067, 15.146, 103.434, 0., 0.123, 1.28, "", "", "", "", 
  "", "", "", "", "", "", "", "", "", "", "", "", "", "", "", "", "", "", "", 
  "", "", "", 38.89, 1.160164*^6, 79.492, 21.5, 3.163, 1.845, 7738.975, "", 
  333.436, 3.94, 1.7, 16.5, 24.097, 2.1, 60.19, 0.611}, 
 {"SWZ", "Africa", "Eswatini", "2020-11-25", 6272., 25., 18.286, 120., 0., 
  0.143, 5406.132, 21.549, 15.761, 103.434, 0., 0.123, 1.31, "", "", "", "", 
  "", "", "", "", "", "", "", "", "", "", "", "", "", "", "", "", "", "", "", 
  "", "", "", 38.89, 1.160164*^6, 79.492, 21.5, 3.163, 1.845, 7738.975, "", 
  333.436, 3.94, 1.7, 16.5, 24.097, 2.1, 60.19, 0.611}, 
 {"SWZ", "Africa", "Eswatini", "2020-11-26", 6329., 57., 24.714, 120., 0., 
  0.143, 5455.263, 49.131, 21.302, 103.434, 0., 0.123, 1.34, "", "", "", "", 
  "", "", "", "", "", "", "", "", "", "", "", "", "", "", "", "", "", "", "", 
  "", "", "", 38.89, 1.160164*^6, 79.492, 21.5, 3.163, 1.845, 7738.975, "", 
  333.436, 3.94, 1.7, 16.5, 24.097, 2.1, 60.19, 0.611}, 
 {"SWZ", "Africa", "Eswatini", "2020-11-27", 6362., 33., 25.286, 120., 0., 
  0.143, 5483.707, 28.444, 21.795, 103.434, 0., 0.123, 1.3, "", "", "", "", 
  "", "", "", "", "", "", "", "", "", "", "", "", "", "", "", "", "", "", "", 
  "", "", "", 38.89, 1.160164*^6, 79.492, 21.5, 3.163, 1.845, 7738.975, "", 
  333.436, 3.94, 1.7, 16.5, 24.097, 2.1, 60.19, 0.611}, 
 {"SWZ", "Africa", "Eswatini", "2020-11-28", 6406., 44., 28.714, 121., 1., 
  0.286, 5521.633, 37.926, 24.75, 104.296, 0.862, 0.246, 1.25, "", "", "", 
  "", "", "", "", "", "", "", "", "", "", "", "", "", "", "", "", "", "", "", 
  "", "", "", "", 38.89, 1.160164*^6, 79.492, 21.5, 3.163, 1.845, 7738.975, 
  "", 333.436, 3.94, 1.7, 16.5, 24.097, 2.1, 60.19, 0.611}, 
 {"SWZ", "Africa", "Eswatini", "2020-11-29", 6410., 4., 27.286, 121., 0., 
  0.143, 5525.081, 3.448, 23.519, 104.296, 0., 0.123, 1.18, "", "", "", "", 
  "", "", "", "", "", "", "", "", "", "", "", "", "", "", "", "", "", "", "", 
  "", "", "", 38.89, 1.160164*^6, 79.492, 21.5, 3.163, 1.845, 7738.975, "", 
  333.436, 3.94, 1.7, 16.5, 24.097, 2.1, 60.19, 0.611}, 
 {"SWZ", "Africa", "Eswatini", "2020-11-30", 6419., 9., 26.571, 122., 1., 
  0.286, 5532.838, 7.758, 22.903, 105.158, 0.862, 0.246, 1.14, "", "", "", 
  "", "", "", "", "", "", "", "", "", "", "", "", "", "", "", "", "", "", "", 
  "", "", "", "", 38.89, 1.160164*^6, 79.492, 21.5, 3.163, 1.845, 7738.975, 
  "", 333.436, 3.94, 1.7, 16.5, 24.097, 2.1, 60.19, 0.611}, 
 {"SWZ", "Africa", "Eswatini", "2020-12-01", 6442., 23., 27.857, 122., 0., 
  0.286, 5552.663, 19.825, 24.011, 105.158, 0., 0.246, 1.12, "", "", "", "", 
  "", "", "", "", "", "", "", "", "", "", "", "", "", "", "", "", "", "", "", 
  "", "", "", 38.89, 1.160164*^6, 79.492, 21.5, 3.163, 1.845, 7738.975, "", 
  333.436, 3.94, 1.7, 16.5, 24.097, 2.1, 60.19, 0.611}, 
 {"SWZ", "Africa", "Eswatini", "2020-12-02", 6455., 13., 26.143, 122., 0., 
  0.286, 5563.869, 11.205, 22.534, 105.158, 0., 0.246, 1.1, "", "", "", "", 
  "", "", "", "", "", "", "", "", "", "", "", "", "", "", "", "", "", "", "", 
  "", "", "", 38.89, 1.160164*^6, 79.492, 21.5, 3.163, 1.845, 7738.975, "", 
  333.436, 3.94, 1.7, 16.5, 24.097, 2.1, 60.19, 0.611}, 
 {"SWZ", "Africa", "Eswatini", "2020-12-03", 6474., 19., 20.714, 122., 0., 
  0.286, 5580.246, 16.377, 17.855, 105.158, 0., 0.246, 1.12, "", "", "", "", 
  "", "", "", "", "", "", "", "", "", "", "", "", "", "", "", "", "", "", "", 
  "", "", "", 38.89, 1.160164*^6, 79.492, 21.5, 3.163, 1.845, 7738.975, "", 
  333.436, 3.94, 1.7, 16.5, 24.097, 2.1, 60.19, 0.611}, 
 {"SWZ", "Africa", "Eswatini", "2020-12-04", 6480., 6., 16.857, 122., 0., 
  0.286, 5585.417, 5.172, 14.53, 105.158, 0., 0.246, 1.14, "", "", "", "", 
  "", "", "", "", "", "", "", "", "", "", "", "", "", "", "", "", "", "", "", 
  "", "", "", 38.89, 1.160164*^6, 79.492, 21.5, 3.163, 1.845, 7738.975, "", 
  333.436, 3.94, 1.7, 16.5, 24.097, 2.1, 60.19, 0.611}, 
 {"SWZ", "Africa", "Eswatini", "2020-12-05", 6495., 15., 12.714, 122., 0., 
  0.143, 5598.346, 12.929, 10.959, 105.158, 0., 0.123, 1.19, "", "", "", "", 
  "", "", "", "", "", "", "", "", "", "", "", "", "", "", "", "", "", "", "", 
  "", "", "", 38.89, 1.160164*^6, 79.492, 21.5, 3.163, 1.845, 7738.975, "", 
  333.436, 3.94, 1.7, 16.5, 24.097, 2.1, 60.19, 0.611}, 
 {"SWZ", "Africa", "Eswatini", "2020-12-06", 6501., 6., 13., 122., 0., 0.143, 
  5603.518, 5.172, 11.205, 105.158, 0., 0.123, 1.26, "", "", "", "", "", "", 
  "", "", "", "", "", "", "", "", "", "", "", "", "", "", "", "", "", "", "", 
  "", 38.89, 1.160164*^6, 79.492, 21.5, 3.163, 1.845, 7738.975, "", 333.436, 
  3.94, 1.7, 16.5, 24.097, 2.1, 60.19, 0.611}, 
 {"SWZ", "Africa", "Eswatini", "2020-12-07", 6529., 28., 15.714, 123., 1., 
  0.143, 5627.653, 24.135, 13.545, 106.019, 0.862, 0.123, 1.35, "", "", "", 
  "", "", "", "", "", "", "", "", "", "", "", "", "", "", "", "", "", "", "", 
  "", "", "", "", 50.93, 1.160164*^6, 79.492, 21.5, 3.163, 1.845, 7738.975, 
  "", 333.436, 3.94, 1.7, 16.5, 24.097, 2.1, 60.19, 0.611}, 
 {"SWZ", "Africa", "Eswatini", "2020-12-08", 6563., 34., 17.286, 124., 1., 
  0.286, 5656.959, 29.306, 14.899, 106.881, 0.862, 0.246, 1.42, "", "", "", 
  "", "", "", "", "", "", "", "", "", "", "", "", "", "", "", "", "", "", "", 
  "", "", "", "", 50.93, 1.160164*^6, 79.492, 21.5, 3.163, 1.845, 7738.975, 
  "", 333.436, 3.94, 1.7, 16.5, 24.097, 2.1, 60.19, 0.611}, 
 {"SWZ", "Africa", "Eswatini", "2020-12-09", 6612., 49., 22.429, 125., 1., 
  0.429, 5699.194, 42.235, 19.332, 107.743, 0.862, 0.369, 1.48, "", "", "", 
  "", "", "", "", "", "", "", "", "", "", "", "", "", "", "", "", "", "", "", 
  "", "", "", "", 50.93, 1.160164*^6, 79.492, 21.5, 3.163, 1.845, 7738.975, 
  "", 333.436, 3.94, 1.7, 16.5, 24.097, 2.1, 60.19, 0.611}, 
 {"SWZ", "Africa", "Eswatini", "2020-12-10", 6633., 21., 22.714, 126., 1., 
  0.571, 5717.295, 18.101, 19.579, 108.605, 0.862, 0.493, 1.51, "", "", "", 
  "", "", "", "", "", "", "", "", "", "", "", "", "", "", "", "", "", "", "", 
  "", "", "", "", 50.93, 1.160164*^6, 79.492, 21.5, 3.163, 1.845, 7738.975, 
  "", 333.436, 3.94, 1.7, 16.5, 24.097, 2.1, 60.19, 0.611}, 
 {"SWZ", "Africa", "Eswatini", "2020-12-11", 6685., 52., 29.286, 126., 0., 
  0.571, 5762.116, 44.821, 25.243, 108.605, 0., 0.493, 1.57, "", "", "", "", 
  "", "", "", "", "", "", "", "", "", "", "", "", "", "", "", "", "", "", "", 
  "", "", "", 50.93, 1.160164*^6, 79.492, 21.5, 3.163, 1.845, 7738.975, "", 
  333.436, 3.94, 1.7, 16.5, 24.097, 2.1, 60.19, 0.611}, 
 {"SWZ", "Africa", "Eswatini", "2020-12-12", 6714., 29., 31.286, 127., 1., 
  0.714, 5787.113, 24.996, 26.967, 109.467, 0.862, 0.616, 1.6, "", "", "", 
  "", "", "", "", "", "", "", "", "", "", "", "", "", "", "", "", "", "", "", 
  "", "", "", "", 50.93, 1.160164*^6, 79.492, 21.5, 3.163, 1.845, 7738.975, 
  "", 333.436, 3.94, 1.7, 16.5, 24.097, 2.1, 60.19, 0.611}, 
 {"SWZ", "Africa", "Eswatini", "2020-12-13", 6768., 54., 38.143, 127., 0., 
  0.714, 5833.658, 46.545, 32.877, 109.467, 0., 0.616, 1.66, "", "", "", "", 
  "", "", "", "", "", "", "", "", "", "", "", "", "", "", "", "", "", "", "", 
  "", "", "", 50.93, 1.160164*^6, 79.492, 21.5, 3.163, 1.845, 7738.975, "", 
  333.436, 3.94, 1.7, 16.5, 24.097, 2.1, 60.19, 0.611}, 
 {"SWZ", "Africa", "Eswatini", "2020-12-14", 6825., 57., 42.286, 130., 3., 
  1., 5882.789, 49.131, 36.448, 112.053, 2.586, 0.862, 1.69, "", "", "", "", 
  "", "", "", "", "", "", "", "", "", "", "", "", "", "", "", "", "", "", "", 
  "", "", "", 50.93, 1.160164*^6, 79.492, 21.5, 3.163, 1.845, 7738.975, "", 
  333.436, 3.94, 1.7, 16.5, 24.097, 2.1, 60.19, 0.611}, 
 {"SWZ", "Africa", "Eswatini", "2020-12-15", 6912., 87., 49.857, 132., 2., 
  1.143, 5957.778, 74.989, 42.974, 113.777, 1.724, 0.985, 1.72, "", "", "", 
  "", "", "", "", "", "", "", "", "", "", "", "", "", "", "", "", "", "", "", 
  "", "", "", "", 50.93, 1.160164*^6, 79.492, 21.5, 3.163, 1.845, 7738.975, 
  "", 333.436, 3.94, 1.7, 16.5, 24.097, 2.1, 60.19, 0.611}, 
 {"SWZ", "Africa", "Eswatini", "2020-12-16", 7026., 114., 59.143, 135., 3., 
  1.429, 6056.04, 98.262, 50.978, 116.363, 2.586, 1.231, 1.72, "", "", "", 
  "", "", "", "", "", "", "", "", "", "", "", "", "", "", "", "", "", "", "", 
  "", "", "", "", 50.93, 1.160164*^6, 79.492, 21.5, 3.163, 1.845, 7738.975, 
  "", 333.436, 3.94, 1.7, 16.5, 24.097, 2.1, 60.19, 0.611}, 
 {"SWZ", "Africa", "Eswatini", "2020-12-17", 7093., 67., 65.714, 135., 0., 
  1.286, 6113.791, 57.75, 56.642, 116.363, 0., 1.108, 1.7, "", "", "", "", 
  "", "", "", "", "", "", "", "", "", "", "", "", "", "", "", "", "", "", "", 
  "", "", "", 50.93, 1.160164*^6, 79.492, 21.5, 3.163, 1.845, 7738.975, "", 
  333.436, 3.94, 1.7, 16.5, 24.097, 2.1, 60.19, 0.611}, 
 {"SWZ", "Africa", "Eswatini", "2020-12-18", 7202., 109., 73.857, 136., 1., 
  1.429, 6207.743, 93.952, 63.661, 117.225, 0.862, 1.231, 1.7, "", "", "", 
  "", "", "", "", "", "", "", "", "", "", "", "", "", "", "", "", "", "", "", 
  "", "", "", "", 50.93, 1.160164*^6, 79.492, 21.5, 3.163, 1.845, 7738.975, 
  "", 333.436, 3.94, 1.7, 16.5, 24.097, 2.1, 60.19, 0.611}, 
 {"SWZ", "Africa", "Eswatini", "2020-12-19", 7305., 103., 84.429, 137., 1., 
  1.429, 6296.524, 88.781, 72.773, 118.087, 0.862, 1.231, 1.68, "", "", "", 
  "", "", "", "", "", "", "", "", "", "", "", "", "", "", "", "", "", "", "", 
  "", "", "", "", 50.93, 1.160164*^6, 79.492, 21.5, 3.163, 1.845, 7738.975, 
  "", 333.436, 3.94, 1.7, 16.5, 24.097, 2.1, 60.19, 0.611}, 
 {"SWZ", "Africa", "Eswatini", "2020-12-20", 7427., 122., 94.143, 140., 3., 
  1.857, 6401.681, 105.158, 81.146, 120.673, 2.586, 1.601, 1.67, "", "", "", 
  "", "", "", "", "", "", "", "", "", "", "", "", "", "", "", "", "", "", "", 
  "", "", "", "", 50.93, 1.160164*^6, 79.492, 21.5, 3.163, 1.845, 7738.975, 
  "", 333.436, 3.94, 1.7, 16.5, 24.097, 2.1, 60.19, 0.611}, 
 {"SWZ", "Africa", "Eswatini", "2020-12-21", 7562., 135., 105.286, 141., 1., 
  1.571, 6518.044, 116.363, 90.751, 121.535, 0.862, 1.354, 1.64, "", "", "", 
  "", "", "", "", "", "", "", "", "", "", "", "", "", "", "", "", "", "", "", 
  "", "", "", "", 59.26, 1.160164*^6, 79.492, 21.5, 3.163, 1.845, 7738.975, 
  "", 333.436, 3.94, 1.7, 16.5, 24.097, 2.1, 60.19, 0.611}, 
 {"SWZ", "Africa", "Eswatini", "2020-12-22", 7715., 153., 114.714, 142., 1., 
  1.429, 6649.922, 131.878, 98.878, 122.396, 0.862, 1.231, 1.6, "", "", "", 
  "", "", "", "", "", "", "", "", "", "", "", "", "", "", "", "", "", "", "", 
  "", "", "", "", 59.26, 1.160164*^6, 79.492, 21.5, 3.163, 1.845, 7738.975, 
  "", 333.436, 3.94, 1.7, 16.5, 24.097, 2.1, 60.19, 0.611}, 
 {"SWZ", "Africa", "Eswatini", "2020-12-23", 7868., 153., 120.286, 153., 11., 
  2.571, 6781.8, 131.878, 103.68, 131.878, 9.481, 2.216, 1.57, "", "", "", 
  "", "", "", "", "", "", "", "", "", "", "", "", "", "", "", "", "", "", "", 
  "", "", "", "", 59.26, 1.160164*^6, 79.492, 21.5, 3.163, 1.845, 7738.975, 
  "", 333.436, 3.94, 1.7, 16.5, 24.097, 2.1, 60.19, 0.611}, 
 {"SWZ", "Africa", "Eswatini", "2020-12-24", 8032., 164., 134.143, 154., 1., 
  2.714, 6923.159, 141.359, 115.624, 132.74, 0.862, 2.34, 1.54, "", "", "", 
  "", "", "", "", "", "", "", "", "", "", "", "", "", "", "", "", "", "", "", 
  "", "", "", "", 59.26, 1.160164*^6, 79.492, 21.5, 3.163, 1.845, 7738.975, 
  "", 333.436, 3.94, 1.7, 16.5, 24.097, 2.1, 60.19, 0.611}, 
 {"SWZ", "Africa", "Eswatini", "2020-12-25", 8170., 138., 138.286, 154., 0., 
  2.571, 7042.108, 118.949, 119.195, 132.74, 0., 2.216, 1.51, "", "", "", "", 
  "", "", "", "", "", "", "", "", "", "", "", "", "", "", "", "", "", "", "", 
  "", "", "", 59.26, 1.160164*^6, 79.492, 21.5, 3.163, 1.845, 7738.975, "", 
  333.436, 3.94, 1.7, 16.5, 24.097, 2.1, 60.19, 0.611}, 
 {"SWZ", "Africa", "Eswatini", "2020-12-26", 8367., 197., 151.714, 163., 9., 
  3.714, 7211.911, 169.804, 130.77, 140.497, 7.758, 3.202, 1.48, "", "", "", 
  "", "", "", "", "", "", "", "", "", "", "", "", "", "", "", "", "", "", "", 
  "", "", "", "", 59.26, 1.160164*^6, 79.492, 21.5, 3.163, 1.845, 7738.975, 
  "", 333.436, 3.94, 1.7, 16.5, 24.097, 2.1, 60.19, 0.611}, 
 {"SWZ", "Africa", "Eswatini", "2020-12-27", 8484., 117., 151., 165., 2., 
  3.571, 7312.759, 100.848, 130.154, 142.221, 1.724, 3.078, 1.45, "", "", "", 
  "", "", "", "", "", "", "", "", "", "", "", "", "", "", "", "", "", "", "", 
  "", "", "", "", 59.26, 1.160164*^6, 79.492, 21.5, 3.163, 1.845, 7738.975, 
  "", 333.436, 3.94, 1.7, 16.5, 24.097, 2.1, 60.19, 0.611}, 
 {"SWZ", "Africa", "Eswatini", "2020-12-28", 8687., 203., 160.714, 167., 2., 
  3.714, 7487.734, 174.975, 138.527, 143.945, 1.724, 3.202, 1.43, "", "", "", 
  "", "", "", "", "", "", "", "", "", "", "", "", "", "", "", "", "", "", "", 
  "", "", "", "", 59.26, 1.160164*^6, 79.492, 21.5, 3.163, 1.845, 7738.975, 
  "", 333.436, 3.94, 1.7, 16.5, 24.097, 2.1, 60.19, 0.611}, 
 {"SWZ", "Africa", "Eswatini", "2020-12-29", 8934., 247., 174.143, 175., 8., 
  4.714, 7700.635, 212.901, 150.102, 150.841, 6.896, 4.063, 1.4, "", "", "", 
  "", "", "", "", "", "", "", "", "", "", "", "", "", "", "", "", "", "", "", 
  "", "", "", "", 59.26, 1.160164*^6, 79.492, 21.5, 3.163, 1.845, 7738.975, 
  "", 333.436, 3.94, 1.7, 16.5, 24.097, 2.1, 60.19, 0.611}, 
 {"SWZ", "Africa", "Eswatini", "2020-12-30", 9146., 212., 182.571, 184., 9., 
  4.429, 7883.368, 182.733, 157.367, 158.598, 7.758, 3.817, 1.36, "", "", "", 
  "", "", "", "", "", "", "", "", "", "", "", "", "", "", "", "", "", "", "", 
  "", "", "", "", 59.26, 1.160164*^6, 79.492, 21.5, 3.163, 1.845, 7738.975, 
  "", 333.436, 3.94, 1.7, 16.5, 24.097, 2.1, 60.19, 0.611}, 
 {"SWZ", "Africa", "Eswatini", "2020-12-31", 9358., 212., 189.429, 205., 21., 
  7.286, 8066.101, 182.733, 163.277, 176.699, 18.101, 6.28, 1.33, "", "", "", 
  "", "", "", "", "", "", "", "", "", "", "", "", "", "", "", "", "", "", "", 
  "", "", "", "", 59.26, 1.160164*^6, 79.492, 21.5, 3.163, 1.845, 7738.975, 
  "", 333.436, 3.94, 1.7, 16.5, 24.097, 2.1, 60.19, 0.611}, 
 {"SWZ", "Africa", "Eswatini", "2021-01-01", 9482., 124., 187.429, 216., 11., 
  8.857, 8172.982, 106.881, 161.554, 186.181, 9.481, 7.634, 1.29, "", "", "", 
  "", "", "", "", "", "", "", "", "", "", "", "", "", "", "", "", "", "", "", 
  "", "", "", "", 59.26, 1.160164*^6, 79.492, 21.5, 3.163, 1.845, 7738.975, 
  "", 333.436, 3.94, 1.7, 16.5, 24.097, 2.1, 60.19, 0.611}, 
 {"SWZ", "Africa", "Eswatini", "2021-01-02", 9711., 229., 192., 227., 11., 
  9.143, 8370.368, 197.386, 165.494, 195.662, 9.481, 7.881, 1.28, "", "", "", 
  "", "", "", "", "", "", "", "", "", "", "", "", "", "", "", "", "", "", "", 
  "", "", "", "", 59.26, 1.160164*^6, 79.492, 21.5, 3.163, 1.845, 7738.975, 
  "", 333.436, 3.94, 1.7, 16.5, 24.097, 2.1, 60.19, 0.611}, 
 {"SWZ", "Africa", "Eswatini", "2021-01-03", 9943., 232., 208.429, 231., 4., 
  9.429, 8570.34, 199.972, 179.654, 199.11, 3.448, 8.127, 1.26, "", "", "", 
  "", "", "", "", "", "", "", "", "", "", "", "", "", "", "", "", "", "", "", 
  "", "", "", "", 59.26, 1.160164*^6, 79.492, 21.5, 3.163, 1.845, 7738.975, 
  "", 333.436, 3.94, 1.7, 16.5, 24.097, 2.1, 60.19, 0.611}, 
 {"SWZ", "Africa", "Eswatini", "2021-01-04", 10138., 195., 207.286, 244., 
  13., 11., 8738.42, 168.08, 178.669, 210.315, 11.205, 9.481, 1.23, "", "", 
  "", "", "", "", "", "", "", "", "", "", "", "", "", "", "", "", "", "", "", 
  "", "", "", "", "", 59.26, 1.160164*^6, 79.492, 21.5, 3.163, 1.845, 
  7738.975, "", 333.436, 3.94, 1.7, 16.5, 24.097, 2.1, 60.19, 0.611}, 
 {"SWZ", "Africa", "Eswatini", "2021-01-05", 10338., 200., 200.571, 252., 8., 
  11., 8910.809, 172.389, 172.882, 217.211, 6.896, 9.481, 1.2, "", "", "", 
  "", "", "", "", "", "", "", "", "", "", "", "", "", "", "", "", "", "", "", 
  "", "", "", "", 62.96, 1.160164*^6, 79.492, 21.5, 3.163, 1.845, 7738.975, 
  "", 333.436, 3.94, 1.7, 16.5, 24.097, 2.1, 60.19, 0.611}, 
 {"SWZ", "Africa", "Eswatini", "2021-01-06", 10539., 201., 199., 261., 9., 
  11., 9084.061, 173.251, 171.527, 224.968, 7.758, 9.481, 1.18, "", "", "", 
  "", "", "", "", "", "", "", "", "", "", "", "", "", "", "", "", "", "", "", 
  "", "", "", "", 62.96, 1.160164*^6, 79.492, 21.5, 3.163, 1.845, 7738.975, 
  "", 333.436, 3.94, 1.7, 16.5, 24.097, 2.1, 60.19, 0.611}, 
 {"SWZ", "Africa", "Eswatini", "2021-01-07", 10773., 234., 202.143, 268., 7., 
  9., 9285.756, 201.696, 174.236, 231.002, 6.034, 7.758, 1.17, "", "", "", 
  "", "", "", "", "", "", "", "", "", "", "", "", "", "", "", "", "", "", "", 
  "", "", "", "", 75., 1.160164*^6, 79.492, 21.5, 3.163, 1.845, 7738.975, "", 
  333.436, 3.94, 1.7, 16.5, 24.097, 2.1, 60.19, 0.611}, 
 {"SWZ", "Africa", "Eswatini", "2021-01-08", 10975., 202., 213.286, 279., 
  11., 9., 9459.869, 174.113, 183.841, 240.483, 9.481, 7.758, 1.16, "", "", 
  "", "", "", "", "", "", "", "", "", "", "", "", "", "", "", "", "", "", "", 
  "", "", "", "", "", 75., 1.160164*^6, 79.492, 21.5, 3.163, 1.845, 7738.975, 
  "", 333.436, 3.94, 1.7, 16.5, 24.097, 2.1, 60.19, 0.611}, 
 {"SWZ", "Africa", "Eswatini", "2021-01-09", 11180., 205., 209.857, 291., 
  12., 9.143, 9636.569, 176.699, 180.886, 250.827, 10.343, 7.881, 1.15, "", 
  "", "", "", "", "", "", "", "", "", "", "", "", "", "", "", "", "", "", "", 
  "", "", "", "", "", "", 75., 1.160164*^6, 79.492, 21.5, 3.163, 1.845, 
  7738.975, "", 333.436, 3.94, 1.7, 16.5, 24.097, 2.1, 60.19, 0.611}, 
 {"SWZ", "Africa", "Eswatini", "2021-01-10", 11435., 255., 213.143, 295., 4., 
  9.143, 9856.365, 219.797, 183.718, 254.274, 3.448, 7.881, 1.14, "", "", "", 
  "", "", "", "", "", "", "", "", "", "", "", "", "", "", "", "", "", "", "", 
  "", "", "", "", 75., 1.160164*^6, 79.492, 21.5, 3.163, 1.845, 7738.975, "", 
  333.436, 3.94, 1.7, 16.5, 24.097, 2.1, 60.19, 0.611}, 
 {"SWZ", "Africa", "Eswatini", "2021-01-11", 11711., 276., 224.714, 298., 3., 
  7.714, 10094.263, 237.897, 193.692, 256.86, 2.586, 6.649, 1.12, "", "", "", 
  "", "", "", "", "", "", "", "", "", "", "", "", "", "", "", "", "", "", "", 
  "", "", "", "", 75., 1.160164*^6, 79.492, 21.5, 3.163, 1.845, 7738.975, "", 
  333.436, 3.94, 1.7, 16.5, 24.097, 2.1, 60.19, 0.611}, 
 {"SWZ", "Africa", "Eswatini", "2021-01-12", 11919., 208., 225.857, 319., 
  21., 9.571, 10273.548, 179.285, 194.677, 274.961, 18.101, 8.25, 1.09, "", 
  "", "", "", "", "", "", "", "", "", "", "", "", "", "", "", "", "", "", "", 
  "", "", "", "", "", "", 75., 1.160164*^6, 79.492, 21.5, 3.163, 1.845, 
  7738.975, "", 333.436, 3.94, 1.7, 16.5, 24.097, 2.1, 60.19, 0.611}, 
 {"SWZ", "Africa", "Eswatini", "2021-01-13", 12124., 205., 226.429, 332., 
  13., 10.143, 10450.247, 176.699, 195.169, 286.166, 11.205, 8.743, 1.06, "", 
  "", "", "", "", "", "", "", "", "", "", "", "", "", "", "", "", "", "", "", 
  "", "", "", "", "", "", 75., 1.160164*^6, 79.492, 21.5, 3.163, 1.845, 
  7738.975, "", 333.436, 3.94, 1.7, 16.5, 24.097, 2.1, 60.19, 0.611}, 
 {"SWZ", "Africa", "Eswatini", "2021-01-14", 12327., 203., 222., 335., 3., 
  9.571, 10625.222, 174.975, 191.352, 288.752, 2.586, 8.25, 1.05, "", "", "", 
  "", "", "", "", "", "", "", "", "", "", "", "", "", "", "", "", "", "", "", 
  "", "", "", "", 75., 1.160164*^6, 79.492, 21.5, 3.163, 1.845, 7738.975, "", 
  333.436, 3.94, 1.7, 16.5, 24.097, 2.1, 60.19, 0.611}, 
 {"SWZ", "Africa", "Eswatini", "2021-01-15", 12532., 205., 222.429, 343., 8., 
  9.143, 10801.921, 176.699, 191.722, 295.648, 6.896, 7.881, 1.05, "", "", 
  "", "", "", "", "", "", "", "", "", "", "", "", "", "", "", "", "", "", "", 
  "", "", "", "", "", 75., 1.160164*^6, 79.492, 21.5, 3.163, 1.845, 7738.975, 
  "", 333.436, 3.94, 1.7, 16.5, 24.097, 2.1, 60.19, 0.611}, 
 {"SWZ", "Africa", "Eswatini", "2021-01-16", 12736., 204., 222.286, 360., 
  17., 9.857, 10977.758, 175.837, 191.599, 310.301, 14.653, 8.496, 1.05, "", 
  "", "", "", "", "", "", "", "", "", "", "", "", "", "", "", "", "", "", "", 
  "", "", "", "", "", "", 75., 1.160164*^6, 79.492, 21.5, 3.163, 1.845, 
  7738.975, "", 333.436, 3.94, 1.7, 16.5, 24.097, 2.1, 60.19, 0.611}, 
 {"SWZ", "Africa", "Eswatini", "2021-01-17", 12944., 208., 215.571, 376., 
  16., 11.571, 11157.043, 179.285, 185.811, 324.092, 13.791, 9.974, 1.04, "", 
  "", "", "", "", "", "", "", "", "", "", "", "", "", "", "", "", "", "", "", 
  "", "", "", "", "", "", 75., 1.160164*^6, 79.492, 21.5, 3.163, 1.845, 
  7738.975, "", 333.436, 3.94, 1.7, 16.5, 24.097, 2.1, 60.19, 0.611}, 
 {"SWZ", "Africa", "Eswatini", "2021-01-18", 13187., 243., 210.857, 384., 8., 
  12.286, 11366.496, 209.453, 181.748, 330.988, 6.896, 10.59, 1.03, "", "", 
  "", "", "", "", "", "", "", "", "", "", "", "", "", "", "", "", "", "", "", 
  "", "", "", "", "", 75., 1.160164*^6, 79.492, 21.5, 3.163, 1.845, 7738.975, 
  "", 333.436, 3.94, 1.7, 16.5, 24.097, 2.1, 60.19, 0.611}, 
 {"SWZ", "Africa", "Eswatini", "2021-01-19", 13443., 256., 217.714, 403., 
  19., 12., 11587.155, 220.658, 187.658, 347.365, 16.377, 10.343, 1.02, "", 
  "", "", "", "", "", "", "", "", "", "", "", "", "", "", "", "", "", "", "", 
  "", "", "", "", "", "", 75., 1.160164*^6, 79.492, 21.5, 3.163, 1.845, 
  7738.975, "", 333.436, 3.94, 1.7, 16.5, 24.097, 2.1, 60.19, 0.611}, 
 {"SWZ", "Africa", "Eswatini", "2021-01-20", 13789., 346., 237.857, 427., 
  24., 13.571, 11885.389, 298.234, 205.02, 368.051, 20.687, 11.698, 1., "", 
  "", "", "", "", "", "", "", "", "", "", "", "", "", "", "", "", "", "", "", 
  "", "", "", "", "", "", 75., 1.160164*^6, 79.492, 21.5, 3.163, 1.845, 
  7738.975, "", 333.436, 3.94, 1.7, 16.5, 24.097, 2.1, 60.19, 0.611}, 
 {"SWZ", "Africa", "Eswatini", "2021-01-21", 14017., 228., 241.429, 441., 
  14., 15.143, 12081.913, 196.524, 208.099, 380.119, 12.067, 13.052, 0.96, 
  "", "", "", "", "", "", "", "", "", "", "", "", "", "", "", "", "", "", "", 
  "", "", "", "", "", "", "", 75., 1.160164*^6, 79.492, 21.5, 3.163, 1.845, 
  7738.975, "", 333.436, 3.94, 1.7, 16.5, 24.097, 2.1, 60.19, 0.611}, 
 {"SWZ", "Africa", "Eswatini", "2021-01-22", 14219., 202., 241., 458., 17., 
  16.429, 12256.026, 174.113, 207.729, 394.772, 14.653, 14.161, 0.93, "", "", 
  "", "", "", "", "", "", "", "", "", "", "", "", "", "", "", "", "", "", "", 
  "", "", "", "", "", 75., 1.160164*^6, 79.492, 21.5, 3.163, 1.845, 7738.975, 
  "", 333.436, 3.94, 1.7, 16.5, 24.097, 2.1, 60.19, 0.611}, 
 {"SWZ", "Africa", "Eswatini", "2021-01-23", 14330., 111., 227.714, 458., 0., 
  14., 12351.702, 95.676, 196.278, 394.772, 0., 12.067, 0.9, "", "", "", "", 
  "", "", "", "", "", "", "", "", "", "", "", "", "", "", "", "", "", "", "", 
  "", "", "", 75., 1.160164*^6, 79.492, 21.5, 3.163, 1.845, 7738.975, "", 
  333.436, 3.94, 1.7, 16.5, 24.097, 2.1, 60.19, 0.611}, 
 {"SWZ", "Africa", "Eswatini", "2021-01-24", 14484., 154., 220., 479., 21., 
  14.714, 12484.442, 132.74, 189.628, 412.873, 18.101, 12.683, 0.89, "", "", 
  "", "", "", "", "", "", "", "", "", "", "", "", "", "", "", "", "", "", "", 
  "", "", "", "", "", 75., 1.160164*^6, 79.492, 21.5, 3.163, 1.845, 7738.975, 
  "", 333.436, 3.94, 1.7, 16.5, 24.097, 2.1, 60.19, 0.611}, 
 {"SWZ", "Africa", "Eswatini", "2021-01-25", 14622., 138., 205., 493., 14., 
  15.571, 12603.391, 118.949, 176.699, 424.94, 12.067, 13.422, 0.87, "", "", 
  "", "", "", "", "", "", "", "", "", "", "", "", "", "", "", "", "", "", "", 
  "", "", "", "", "", 75., 1.160164*^6, 79.492, 21.5, 3.163, 1.845, 7738.975, 
  "", 333.436, 3.94, 1.7, 16.5, 24.097, 2.1, 60.19, 0.611}, 
 {"SWZ", "Africa", "Eswatini", "2021-01-26", 14830., 208., 198.143, 517., 
  24., 16.286, 12782.676, 179.285, 170.789, 445.627, 20.687, 14.037, 0.86, 
  "", "", "", "", "", "", "", "", "", "", "", "", "", "", "", "", "", "", "", 
  "", "", "", "", "", "", "", 69.44, 1.160164*^6, 79.492, 21.5, 3.163, 1.845, 
  7738.975, "", 333.436, 3.94, 1.7, 16.5, 24.097, 2.1, 60.19, 0.611}, 
 {"SWZ", "Africa", "Eswatini", "2021-01-27", 15051., 221., 180.286, 522., 5., 
  13.571, 12973.166, 190.49, 155.397, 449.936, 4.31, 11.698, 0.84, "", "", 
  "", "", "", "", "", "", "", "", "", "", "", "", "", "", "", "", "", "", "", 
  "", "", "", "", "", 69.44, 1.160164*^6, 79.492, 21.5, 3.163, 1.845, 
  7738.975, "", 333.436, 3.94, 1.7, 16.5, 24.097, 2.1, 60.19, 0.611}, 
 {"SWZ", "Africa", "Eswatini", "2021-01-28", 15283., 232., 180.857, 538., 
  16., 13.857, 13173.138, 199.972, 155.889, 463.728, 13.791, 11.944, 0.82, 
  "", "", "", "", "", "", "", "", "", "", "", "", "", "", "", "", "", "", "", 
  "", "", "", "", "", "", "", 69.44, 1.160164*^6, 79.492, 21.5, 3.163, 1.845, 
  7738.975, "", 333.436, 3.94, 1.7, 16.5, 24.097, 2.1, 60.19, 0.611}, 
 {"SWZ", "Africa", "Eswatini", "2021-01-29", 15471., 188., 178.857, 551., 
  13., 13.286, 13335.184, 162.046, 154.165, 474.933, 11.205, 11.452, 0.79, 
  "", "", "", "", "", "", "", "", "", "", "", "", "", "", "", "", "", "", "", 
  "", "", "", "", "", "", "", 69.44, 1.160164*^6, 79.492, 21.5, 3.163, 1.845, 
  7738.975, "", 333.436, 3.94, 1.7, 16.5, 24.097, 2.1, 60.19, 0.611}, 
 {"SWZ", "Africa", "Eswatini", "2021-01-30", 15666., 195., 190.857, 562., 
  11., 14.857, 13503.263, 168.08, 164.509, 484.414, 9.481, 12.806, 0.75, "", 
  "", "", "", "", "", "", "", "", "", "", "", "", "", "", "", "", "", "", "", 
  "", "", "", "", "", "", 69.44, 1.160164*^6, 79.492, 21.5, 3.163, 1.845, 
  7738.975, "", 333.436, 3.94, 1.7, 16.5, 24.097, 2.1, 60.19, 0.611}, 
 {"SWZ", "Africa", "Eswatini", "2021-01-31", 15711., 45., 175.286, 565., 3., 
  12.286, 13542.051, 38.788, 151.087, 487., 2.586, 10.59, 0.71, "", "", "", 
  "", "", "", "", "", "", "", "", "", "", "", "", "", "", "", "", "", "", "", 
  "", "", "", "", 69.44, 1.160164*^6, 79.492, 21.5, 3.163, 1.845, 7738.975, 
  "", 333.436, 3.94, 1.7, 16.5, 24.097, 2.1, 60.19, 0.611}, 
 {"SWZ", "Africa", "Eswatini", "2021-02-01", 15804., 93., 168.857, 574., 9., 
  11.571, 13622.212, 80.161, 145.546, 494.758, 7.758, 9.974, 0.67, "", "", 
  "", "", "", "", "", "", "", "", "", "", "", "", "", "", "", "", "", "", "", 
  "", "", "", "", "", 69.44, 1.160164*^6, 79.492, 21.5, 3.163, 1.845, 
  7738.975, "", 333.436, 3.94, 1.7, 16.5, 24.097, 2.1, 60.19, 0.611}, 
 {"SWZ", "Africa", "Eswatini", "2021-02-02", 15878., 74., 149.714, 583., 9., 
  9.429, 13685.996, 63.784, 129.046, 502.515, 7.758, 8.127, 0.64, "", "", "", 
  "", "", "", "", "", "", "", "", "", "", "", "", "", "", "", "", "", "", "", 
  "", "", "", "", 75., 1.160164*^6, 79.492, 21.5, 3.163, 1.845, 7738.975, "", 
  333.436, 3.94, 1.7, 16.5, 24.097, 2.1, 60.19, 0.611}, 
 {"SWZ", "Africa", "Eswatini", "2021-02-03", 15974., 96., 131.857, 585., 2., 
  9., 13768.743, 82.747, 113.654, 504.239, 1.724, 7.758, 0.61, "", "", "", 
  "", "", "", "", "", "", "", "", "", "", "", "", "", "", "", "", "", "", "", 
  "", "", "", "", 75., 1.160164*^6, 79.492, 21.5, 3.163, 1.845, 7738.975, "", 
  333.436, 3.94, 1.7, 16.5, 24.097, 2.1, 60.19, 0.611}, 
 {"SWZ", "Africa", "Eswatini", "2021-02-04", 16045., 71., 108.857, 591., 6., 
  7.571, 13829.941, 61.198, 93.829, 509.411, 5.172, 6.526, 0.6, "", "", "", 
  "", "", "", "", "", "", "", "", "", "", "", "", "", "", "", "", "", "", "", 
  "", "", "", "", 75., 1.160164*^6, 79.492, 21.5, 3.163, 1.845, 7738.975, "", 
  333.436, 3.94, 1.7, 16.5, 24.097, 2.1, 60.19, 0.611}, 
 {"SWZ", "Africa", "Eswatini", "2021-02-05", 16137., 92., 95.143, 600., 9., 
  7., 13909.24, 79.299, 82.008, 517.168, 7.758, 6.034, 0.59, "", "", "", "", 
  "", "", "", "", "", "", "", "", "", "", "", "", "", "", "", "", "", "", "", 
  "", "", "", 75., 1.160164*^6, 79.492, 21.5, 3.163, 1.845, 7738.975, "", 
  333.436, 3.94, 1.7, 16.5, 24.097, 2.1, 60.19, 0.611}, 
 {"SWZ", "Africa", "Eswatini", "2021-02-06", 16181., 44., 73.571, 604., 4., 
  6., 13947.166, 37.926, 63.415, 520.616, 3.448, 5.172, 0.58, "", "", "", "", 
  "", "", "", "", "", "", "", "", "", "", "", "", "", "", "", "", "", "", "", 
  "", "", "", 75., 1.160164*^6, 79.492, 21.5, 3.163, 1.845, 7738.975, "", 
  333.436, 3.94, 1.7, 16.5, 24.097, 2.1, 60.19, 0.611}, 
 {"SWZ", "Africa", "Eswatini", "2021-02-07", 16204., 23., 70.429, 604., 0., 
  5.571, 13966.991, 19.825, 60.706, 520.616, 0., 4.802, 0.57, "", "", "", "", 
  "", "", "", "", "", "", "", "", "", "", "", "", "", "", "", "", "", "", "", 
  "", "", "", 75., 1.160164*^6, 79.492, 21.5, 3.163, 1.845, 7738.975, "", 
  333.436, 3.94, 1.7, 16.5, 24.097, 2.1, 60.19, 0.611}, 
 {"SWZ", "Africa", "Eswatini", "2021-02-08", 16234., 30., 61.429, 607., 3., 
  4.714, 13992.849, 25.858, 52.948, 523.202, 2.586, 4.063, 0.57, "", "", "", 
  "", "", "", "", "", "", "", "", "", "", "", "", "", "", "", "", "", "", "", 
  "", "", "", "", 75., 1.160164*^6, 79.492, 21.5, 3.163, 1.845, 7738.975, "", 
  333.436, 3.94, 1.7, 16.5, 24.097, 2.1, 60.19, 0.611}, 
 {"SWZ", "Africa", "Eswatini", "2021-02-09", 16288., 54., 58.571, 610., 3., 
  3.857, 14039.394, 46.545, 50.485, 525.788, 2.586, 3.325, 0.57, "", "", "", 
  "", "", "", "", "", "", "", "", "", "", "", "", "", "", "", "", "", "", "", 
  "", "", "", "", 75., 1.160164*^6, 79.492, 21.5, 3.163, 1.845, 7738.975, "", 
  333.436, 3.94, 1.7, 16.5, 24.097, 2.1, 60.19, 0.611}, 
 {"SWZ", "Africa", "Eswatini", "2021-02-10", 16341., 53., 52.429, 616., 6., 
  4.429, 14085.078, 45.683, 45.191, 530.959, 5.172, 3.817, 0.58, "", "", "", 
  "", "", "", "", "", "", "", "", "", "", "", "", "", "", "", "", "", "", "", 
  "", "", "", "", 75., 1.160164*^6, 79.492, 21.5, 3.163, 1.845, 7738.975, "", 
  333.436, 3.94, 1.7, 16.5, 24.097, 2.1, 60.19, 0.611}, 
 {"SWZ", "Africa", "Eswatini", "2021-02-11", 16396., 55., 50.143, 619., 3., 
  4., 14132.485, 47.407, 43.22, 533.545, 2.586, 3.448, 0.6, "", "", "", "", 
  "", "", "", "", "", "", "", "", "", "", "", "", "", "", "", "", "", "", "", 
  "", "", "", 75., 1.160164*^6, 79.492, 21.5, 3.163, 1.845, 7738.975, "", 
  333.436, 3.94, 1.7, 16.5, 24.097, 2.1, 60.19, 0.611}, 
 {"SWZ", "Africa", "Eswatini", "2021-02-12", 16455., 59., 45.429, 630., 11., 
  4.286, 14183.34, 50.855, 39.157, 543.027, 9.481, 3.694, 0.61, "", "", "", 
  "", "", "", "", "", "", "", "", "", "", "", "", "", "", "", "", "", "", "", 
  "", "", "", "", 75., 1.160164*^6, 79.492, 21.5, 3.163, 1.845, 7738.975, "", 
  333.436, 3.94, 1.7, 16.5, 24.097, 2.1, 60.19, 0.611}, 
 {"SWZ", "Africa", "Eswatini", "2021-02-13", 16488., 33., 43.857, 630., 0., 
  3.714, 14211.784, 28.444, 37.803, 543.027, 0., 3.202, 0.62, "", "", "", "", 
  "", "", "", "", "", "", "", "", "", "", "", "", "", "", "", "", "", "", "", 
  "", "", "", 75., 1.160164*^6, 79.492, 21.5, 3.163, 1.845, 7738.975, "", 
  333.436, 3.94, 1.7, 16.5, 24.097, 2.1, 60.19, 0.611}, 
 {"SWZ", "Africa", "Eswatini", "2021-02-14", 16535., 47., 47.286, 630., 0., 
  3.714, 14252.295, 40.512, 40.758, 543.027, 0., 3.202, 0.64, "", "", "", "", 
  "", "", "", "", "", "", "", "", "", "", "", "", "", "", "", "", "", "", "", 
  "", "", "", 75., 1.160164*^6, 79.492, 21.5, 3.163, 1.845, 7738.975, "", 
  333.436, 3.94, 1.7, 16.5, 24.097, 2.1, 60.19, 0.611}, 
 {"SWZ", "Africa", "Eswatini", "2021-02-15", 16576., 41., 48.857, 634., 4., 
  3.857, 14287.635, 35.34, 42.112, 546.474, 3.448, 3.325, 0.64, "", "", "", 
  "", "", "", "", "", "", "", "", "", "", "", "", "", "", "", "", "", "", "", 
  "", "", "", "", 75., 1.160164*^6, 79.492, 21.5, 3.163, 1.845, 7738.975, "", 
  333.436, 3.94, 1.7, 16.5, 24.097, 2.1, 60.19, 0.611}, 
 {"SWZ", "Africa", "Eswatini", "2021-02-16", 16606., 30., 45.429, 634., 0., 
  3.429, 14313.494, 25.858, 39.157, 546.474, 0., 2.955, 0.64, "", "", "", "", 
  "", "", "", "", "", "", "", "", "", "", "", "", "", "", "", "", "", "", "", 
  "", "", "", 75., 1.160164*^6, 79.492, 21.5, 3.163, 1.845, 7738.975, "", 
  333.436, 3.94, 1.7, 16.5, 24.097, 2.1, 60.19, 0.611}, 
 {"SWZ", "Africa", "Eswatini", "2021-02-17", 16673., 67., 47.429, 637., 3., 
  3., 14371.244, 57.75, 40.881, 549.06, 2.586, 2.586, 0.65, "", "", "", "", 
  "", "", "", "", "", "", "", "", "", "", "", "", "", "", "", "", "", "", "", 
  "", "", "", 75., 1.160164*^6, 79.492, 21.5, 3.163, 1.845, 7738.975, "", 
  333.436, 3.94, 1.7, 16.5, 24.097, 2.1, 60.19, 0.611}, 
 {"SWZ", "Africa", "Eswatini", "2021-02-18", 16709., 36., 44.714, 640., 3., 
  3., 14402.274, 31.03, 38.541, 551.646, 2.586, 2.586, 0.65, "", "", "", "", 
  "", "", "", "", "", "", "", "", "", "", "", "", "", "", "", "", "", "", "", 
  "", "", "", 75., 1.160164*^6, 79.492, 21.5, 3.163, 1.845, 7738.975, "", 
  333.436, 3.94, 1.7, 16.5, 24.097, 2.1, 60.19, 0.611}, 
 {"SWZ", "Africa", "Eswatini", "2021-02-19", 16742., 33., 41., 644., 4., 2., 
  14430.718, 28.444, 35.34, 555.094, 3.448, 1.724, 0.66, "", "", "", "", "", 
  "", "", "", "", "", "", "", "", "", "", "", "", "", "", "", "", "", "", "", 
  "", "", 75., 1.160164*^6, 79.492, 21.5, 3.163, 1.845, 7738.975, "", 
  333.436, 3.94, 1.7, 16.5, 24.097, 2.1, 60.19, 0.611}, 
 {"SWZ", "Africa", "Eswatini", "2021-02-20", 16764., 22., 39.429, 645., 1., 
  2.143, 14449.681, 18.963, 33.985, 555.956, 0.862, 1.847, 0.66, "", "", "", 
  "", "", "", "", "", "", "", "", "", "", "", "", "", "", "", "", "", "", "", 
  "", "", "", "", 75., 1.160164*^6, 79.492, 21.5, 3.163, 1.845, 7738.975, "", 
  333.436, 3.94, 1.7, 16.5, 24.097, 2.1, 60.19, 0.611}, 
 {"SWZ", "Africa", "Eswatini", "2021-02-21", 16789., 25., 36.286, 645., 0., 
  2.143, 14471.23, 21.549, 31.276, 555.956, 0., 1.847, 0.68, "", "", "", "", 
  "", "", "", "", "", "", "", "", "", "", "", "", "", "", "", "", "", "", "", 
  "", "", "", 75., 1.160164*^6, 79.492, 21.5, 3.163, 1.845, 7738.975, "", 
  333.436, 3.94, 1.7, 16.5, 24.097, 2.1, 60.19, 0.611}, 
 {"SWZ", "Africa", "Eswatini", "2021-02-22", 16807., 18., 33., 645., 0., 
  1.571, 14486.745, 15.515, 28.444, 555.956, 0., 1.354, 0.69, "", "", "", "", 
  "", "", "", "", "", "", "", "", "", "", "", "", "", "", "", "", "", "", "", 
  "", "", "", 75., 1.160164*^6, 79.492, 21.5, 3.163, 1.845, 7738.975, "", 
  333.436, 3.94, 1.7, 16.5, 24.097, 2.1, 60.19, 0.611}, 
 {"SWZ", "Africa", "Eswatini", "2021-02-23", 16839., 32., 33.286, 647., 2., 
  1.857, 14514.327, 27.582, 28.691, 557.68, 1.724, 1.601, 0.71, "", "", "", 
  "", "", "", "", "", "", "", "", "", "", "", "", "", "", "", "", "", "", "", 
  "", "", "", "", 75., 1.160164*^6, 79.492, 21.5, 3.163, 1.845, 7738.975, "", 
  333.436, 3.94, 1.7, 16.5, 24.097, 2.1, 60.19, 0.611}, 
 {"SWZ", "Africa", "Eswatini", "2021-02-24", 16897., 58., 32., 649., 2., 
  1.714, 14564.32, 49.993, 27.582, 559.404, 1.724, 1.478, 0.73, "", "", "", 
  "", "", "", "", "", "", "", "", "", "", "", "", "", "", "", "", "", "", "", 
  "", "", "", "", 75., 1.160164*^6, 79.492, 21.5, 3.163, 1.845, 7738.975, "", 
  333.436, 3.94, 1.7, 16.5, 24.097, 2.1, 60.19, 0.611}, 
 {"SWZ", "Africa", "Eswatini", "2021-02-25", 16946., 49., 33.857, 650., 1., 
  1.429, 14606.556, 42.235, 29.183, 560.266, 0.862, 1.231, 0.73, "", "", "", 
  "", "", "", "", "", "", "", "", "", "", "", "", "", "", "", "", "", "", "", 
  "", "", "", "", 75., 1.160164*^6, 79.492, 21.5, 3.163, 1.845, 7738.975, "", 
  333.436, 3.94, 1.7, 16.5, 24.097, 2.1, 60.19, 0.611}, 
 {"SWZ", "Africa", "Eswatini", "2021-02-26", 16972., 26., 32.857, 650., 0., 
  0.857, 14628.966, 22.411, 28.321, 560.266, 0., 0.739, 0.72, "", "", "", "", 
  "", "", "", "", "", "", "", "", "", "", "", "", "", "", "", "", "", "", "", 
  "", "", "", 75., 1.160164*^6, 79.492, 21.5, 3.163, 1.845, 7738.975, "", 
  333.436, 3.94, 1.7, 16.5, 24.097, 2.1, 60.19, 0.611}, 
 {"SWZ", "Africa", "Eswatini", "2021-02-27", 17002., 30., 34., 650., 0., 
  0.714, 14654.825, 25.858, 29.306, 560.266, 0., 0.616, 0.71, "", "", "", "", 
  "", "", "", "", "", "", "", "", "", "", "", "", "", "", "", "", "", "", "", 
  "", "", "", 75., 1.160164*^6, 79.492, 21.5, 3.163, 1.845, 7738.975, "", 
  333.436, 3.94, 1.7, 16.5, 24.097, 2.1, 60.19, 0.611}, 
 {"SWZ", "Africa", "Eswatini", "2021-02-28", 17014., 12., 32.143, 652., 2., 
  1., 14665.168, 10.343, 27.705, 561.99, 1.724, 0.862, 0.7, "", "", "", "", 
  "", "", "", "", "", "", "", "", "", "", "", "", "", "", "", "", "", "", "", 
  "", "", "", 75., 1.160164*^6, 79.492, 21.5, 3.163, 1.845, 7738.975, "", 
  333.436, 3.94, 1.7, 16.5, 24.097, 2.1, 60.19, 0.611}, 
 {"SWZ", "Africa", "Eswatini", "2021-03-01", 17025., 11., 31.143, 652., 0., 
  1., 14674.649, 9.481, 26.843, 561.99, 0., 0.862, 0.7, "", "", "", "", "", 
  "", "", "", "", "", "", "", "", "", "", "", "", "", "", "", "", "", "", "", 
  "", "", 69.44, 1.160164*^6, 79.492, 21.5, 3.163, 1.845, 7738.975, "", 
  333.436, 3.94, 1.7, 16.5, 24.097, 2.1, 60.19, 0.611}, 
 {"SWZ", "Africa", "Eswatini", "2021-03-02", 17086., 61., 35.286, 652., 0., 
  0.714, 14727.228, 52.579, 30.414, 561.99, 0., 0.616, 0.7, "", "", "", "", 
  "", "", "", "", "", "", "", "", "", "", "", "", "", "", "", "", "", "", "", 
  "", "", "", 69.44, 1.160164*^6, 79.492, 21.5, 3.163, 1.845, 7738.975, "", 
  333.436, 3.94, 1.7, 16.5, 24.097, 2.1, 60.19, 0.611}, 
 {"SWZ", "Africa", "Eswatini", "2021-03-03", 17103., 17., 29.429, 652., 0., 
  0.429, 14741.881, 14.653, 25.366, 561.99, 0., 0.369, 0.67, "", "", "", "", 
  "", "", "", "", "", "", "", "", "", "", "", "", "", "", "", "", "", "", "", 
  "", "", "", 69.44, 1.160164*^6, 79.492, 21.5, 3.163, 1.845, 7738.975, "", 
  333.436, 3.94, 1.7, 16.5, 24.097, 2.1, 60.19, 0.611}, 
 {"SWZ", "Africa", "Eswatini", "2021-03-04", 17129., 26., 26.143, 654., 2., 
  0.571, 14764.292, 22.411, 22.534, 563.713, 1.724, 0.493, 0.65, "", "", "", 
  "", "", "", "", "", "", "", "", "", "", "", "", "", "", "", "", "", "", "", 
  "", "", "", "", 69.44, 1.160164*^6, 79.492, 21.5, 3.163, 1.845, 7738.975, 
  "", 333.436, 3.94, 1.7, 16.5, 24.097, 2.1, 60.19, 0.611}, 
 {"SWZ", "Africa", "Eswatini", "2021-03-05", 17155., 26., 26.143, 654., 0., 
  0.571, 14786.703, 22.411, 22.534, 563.713, 0., 0.493, 0.63, "", "", "", "", 
  "", "", "", "", "", "", "", "", "", "", "", "", "", "", "", "", "", "", "", 
  "", "", "", 69.44, 1.160164*^6, 79.492, 21.5, 3.163, 1.845, 7738.975, "", 
  333.436, 3.94, 1.7, 16.5, 24.097, 2.1, 60.19, 0.611}, 
 {"SWZ", "Africa", "Eswatini", "2021-03-06", 17173., 18., 24.429, 658., 4., 
  1.143, 14802.218, 15.515, 21.056, 567.161, 3.448, 0.985, 0.6, "", "", "", 
  "", "", "", "", "", "", "", "", "", "", "", "", "", "", "", "", "", "", "", 
  "", "", "", "", 69.44, 1.160164*^6, 79.492, 21.5, 3.163, 1.845, 7738.975, 
  "", 333.436, 3.94, 1.7, 16.5, 24.097, 2.1, 60.19, 0.611}, 
 {"SWZ", "Africa", "Eswatini", "2021-03-07", 17184., 11., 24.286, 658., 0., 
  0.857, 14811.699, 9.481, 20.933, 567.161, 0., 0.739, 0.57, "", "", "", "", 
  "", "", "", "", "", "", "", "", "", "", "", "", "", "", "", "", "", "", "", 
  "", "", "", 69.44, 1.160164*^6, 79.492, 21.5, 3.163, 1.845, 7738.975, "", 
  333.436, 3.94, 1.7, 16.5, 24.097, 2.1, 60.19, 0.611}, 
 {"SWZ", "Africa", "Eswatini", "2021-03-08", 17188., 4., 23.286, 658., 0., 
  0.857, 14815.147, 3.448, 20.071, 567.161, 0., 0.739, 0.55, "", "", "", "", 
  "", "", "", "", "", "", "", "", "", "", "", "", "", "", "", "", "", "", "", 
  "", "", "", 69.44, 1.160164*^6, 79.492, 21.5, 3.163, 1.845, 7738.975, "", 
  333.436, 3.94, 1.7, 16.5, 24.097, 2.1, 60.19, 0.611}, 
 {"SWZ", "Africa", "Eswatini", "2021-03-09", 17191., 3., 15., 658., 0., 
  0.857, 14817.733, 2.586, 12.929, 567.161, 0., 0.739, 0.52, "", "", "", "", 
  "", "", "", "", "", "", "", "", "", "", "", "", "", "", "", "", "", "", "", 
  "", "", "", 68.52, 1.160164*^6, 79.492, 21.5, 3.163, 1.845, 7738.975, "", 
  333.436, 3.94, 1.7, 16.5, 24.097, 2.1, 60.19, 0.611}, 
 {"SWZ", "Africa", "Eswatini", "2021-03-10", 17203., 12., 14.286, 658., 0., 
  0.857, 14828.076, 10.343, 12.314, 567.161, 0., 0.739, 0.52, "", "", "", "", 
  "", "", "", "", "", "", "", "", "", "", "", "", "", "", "", "", "", "", "", 
  "", "", "", 68.52, 1.160164*^6, 79.492, 21.5, 3.163, 1.845, 7738.975, "", 
  333.436, 3.94, 1.7, 16.5, 24.097, 2.1, 60.19, 0.611}, 
 {"SWZ", "Africa", "Eswatini", "2021-03-11", 17215., 12., 12.286, 659., 1., 
  0.714, 14838.419, 10.343, 10.59, 568.023, 0.862, 0.616, 0.53, "", "", "", 
  "", "", "", "", "", "", "", "", "", "", "", "", "", "", "", "", "", "", "", 
  "", "", "", "", 68.52, 1.160164*^6, 79.492, 21.5, 3.163, 1.845, 7738.975, 
  "", 333.436, 3.94, 1.7, 16.5, 24.097, 2.1, 60.19, 0.611}, 
 {"SWZ", "Africa", "Eswatini", "2021-03-12", 17225., 10., 10., 659., 0., 
  0.714, 14847.039, 8.619, 8.619, 568.023, 0., 0.616, 0.53, "", "", "", "", 
  "", "", "", "", "", "", "", "", "", "", "", "", "", "", "", "", "", "", "", 
  "", "", "", 68.52, 1.160164*^6, 79.492, 21.5, 3.163, 1.845, 7738.975, "", 
  333.436, 3.94, 1.7, 16.5, 24.097, 2.1, 60.19, 0.611}, 
 {"SWZ", "Africa", "Eswatini", "2021-03-13", 17234., 9., 8.714, 661., 2., 
  0.429, 14854.796, 7.758, 7.511, 569.747, 1.724, 0.369, 0.54, "", "", "", 
  "", "", "", "", "", "", "", "", "", "", "", "", "", "", "", "", "", "", "", 
  "", "", "", "", 68.52, 1.160164*^6, 79.492, 21.5, 3.163, 1.845, 7738.975, 
  "", 333.436, 3.94, 1.7, 16.5, 24.097, 2.1, 60.19, 0.611}, 
 {"SWZ", "Africa", "Eswatini", "2021-03-14", 17237., 3., 7.571, 661., 0., 
  0.429, 14857.382, 2.586, 6.526, 569.747, 0., 0.369, 0.54, "", "", "", "", 
  "", "", "", "", "", "", "", "", "", "", "", "", "", "", "", "", "", "", "", 
  "", "", "", 68.52, 1.160164*^6, 79.492, 21.5, 3.163, 1.845, 7738.975, "", 
  333.436, 3.94, 1.7, 16.5, 24.097, 2.1, 60.19, 0.611}, 
 {"SWZ", "Africa", "Eswatini", "2021-03-15", 17239., 2., 7.286, 663., 2., 
  0.714, 14859.106, 1.724, 6.28, 571.471, 1.724, 0.616, 0.55, "", "", "", "", 
  "", "", "", "", "", "", "", "", "", "", "", "", "", "", "", "", "", "", "", 
  "", "", "", 68.52, 1.160164*^6, 79.492, 21.5, 3.163, 1.845, 7738.975, "", 
  333.436, 3.94, 1.7, 16.5, 24.097, 2.1, 60.19, 0.611}, 
 {"SWZ", "Africa", "Eswatini", "2021-03-16", 17243., 4., 7.429, 663., 0., 
  0.714, 14862.554, 3.448, 6.403, 571.471, 0., 0.616, 0.57, "", "", "", "", 
  "", "", "", "", "", "", "", "", "", "", "", "", "", "", "", "", "", "", "", 
  "", "", "", 68.52, 1.160164*^6, 79.492, 21.5, 3.163, 1.845, 7738.975, "", 
  333.436, 3.94, 1.7, 16.5, 24.097, 2.1, 60.19, 0.611}, 
 {"SWZ", "Africa", "Eswatini", "2021-03-17", 17257., 14., 7.714, 663., 0., 
  0.714, 14874.621, 12.067, 6.649, 571.471, 0., 0.616, 0.59, "", "", "", "", 
  "", "", "", "", "", "", "", "", "", "", "", "", "", "", "", "", "", "", "", 
  "", "", "", 68.52, 1.160164*^6, 79.492, 21.5, 3.163, 1.845, 7738.975, "", 
  333.436, 3.94, 1.7, 16.5, 24.097, 2.1, 60.19, 0.611}, 
 {"SWZ", "Africa", "Eswatini", "2021-03-18", 17267., 10., 7.429, 664., 1., 
  0.714, 14883.241, 8.619, 6.403, 572.333, 0.862, 0.616, 0.61, "", "", "", 
  "", "", "", "", "", "", "", "", "", "", "", "", "", "", "", "", "", "", "", 
  "", "", "", "", 68.52, 1.160164*^6, 79.492, 21.5, 3.163, 1.845, 7738.975, 
  "", 333.436, 3.94, 1.7, 16.5, 24.097, 2.1, 60.19, 0.611}, 
 {"SWZ", "Africa", "Eswatini", "2021-03-19", 17274., 7., 7., 664., 0., 0.714, 
  14889.274, 6.034, 6.034, 572.333, 0., 0.616, 0.61, "", "", "", "", "", "", 
  "", "", "", "", "", "", "", "", "", "", "", "", "", "", "", "", "", "", "", 
  "", 63.89, 1.160164*^6, 79.492, 21.5, 3.163, 1.845, 7738.975, "", 333.436, 
  3.94, 1.7, 16.5, 24.097, 2.1, 60.19, 0.611}, 
 {"SWZ", "Africa", "Eswatini", "2021-03-20", 17283., 9., 7., 665., 1., 0.571, 
  14897.032, 7.758, 6.034, 573.195, 0.862, 0.493, 0.62, "", "", "", "", "", 
  "", "", "", "", "", "", "", "", "", "", "", "", "", "", "", "", "", "", "", 
  "", "", 63.89, 1.160164*^6, 79.492, 21.5, 3.163, 1.845, 7738.975, "", 
  333.436, 3.94, 1.7, 16.5, 24.097, 2.1, 60.19, 0.611}, 
 {"SWZ", "Africa", "Eswatini", "2021-03-21", 17286., 3., 7., 665., 0., 0.571, 
  14899.618, 2.586, 6.034, 573.195, 0., 0.493, 0.62, "", "", "", "", "", "", 
  "", "", "", "", "", "", "", "", "", "", "", "", "", "", "", "", "", "", "", 
  "", 63.89, 1.160164*^6, 79.492, 21.5, 3.163, 1.845, 7738.975, "", 333.436, 
  3.94, 1.7, 16.5, 24.097, 2.1, 60.19, 0.611}, 
 {"SWZ", "Africa", "Eswatini", "2021-03-22", 17290., 4., 7.286, 665., 0., 
  0.286, 14903.065, 3.448, 6.28, 573.195, 0., 0.246, 0.62, "", "", "", "", 
  "", "", "", "", "", "", "", "", "", "", "", "", "", "", "", "", "", "", "", 
  "", "", "", 63.89, 1.160164*^6, 79.492, 21.5, 3.163, 1.845, 7738.975, "", 
  333.436, 3.94, 1.7, 16.5, 24.097, 2.1, 60.19, 0.611}, 
 {"SWZ", "Africa", "Eswatini", "2021-03-23", 17296., 6., 7.571, 665., 0., 
  0.286, 14908.237, 5.172, 6.526, 573.195, 0., 0.246, 0.63, "", "", "", "", 
  "", "", "", "", "", "", "", "", "", "", "", "", "", "", "", "", "", "", "", 
  "", "", "", 63.89, 1.160164*^6, 79.492, 21.5, 3.163, 1.845, 7738.975, "", 
  333.436, 3.94, 1.7, 16.5, 24.097, 2.1, 60.19, 0.611}, 
 {"SWZ", "Africa", "Eswatini", "2021-03-24", 17301., 5., 6.286, 666., 1., 
  0.429, 14912.547, 4.31, 5.418, 574.057, 0.862, 0.369, 0.63, "", "", "", "", 
  "", "", "", "", "", "", "", "", "", "", "", "", "", "", "", "", "", "", "", 
  "", "", "", 63.89, 1.160164*^6, 79.492, 21.5, 3.163, 1.845, 7738.975, "", 
  333.436, 3.94, 1.7, 16.5, 24.097, 2.1, 60.19, 0.611}, 
 {"SWZ", "Africa", "Eswatini", "2021-03-25", 17306., 5., 5.571, 666., 0., 
  0.286, 14916.857, 4.31, 4.802, 574.057, 0., 0.246, 0.64, "", "", "", "", 
  "", "", "", "", "", "", "", "", "", "", "", "", "", "", "", "", "", "", "", 
  "", "", "", 63.89, 1.160164*^6, 79.492, 21.5, 3.163, 1.845, 7738.975, "", 
  333.436, 3.94, 1.7, 16.5, 24.097, 2.1, 60.19, 0.611}, 
 {"SWZ", "Africa", "Eswatini", "2021-03-26", 17312., 6., 5.429, 666., 0., 
  0.286, 14922.028, 5.172, 4.679, 574.057, 0., 0.246, 0.66, "", "", "", "", 
  "", "", "", "", "", "", "", "", "", "", "", "", "", "", "", "", "", "", "", 
  "", "", "", 63.89, 1.160164*^6, 79.492, 21.5, 3.163, 1.845, 7738.975, "", 
  333.436, 3.94, 1.7, 16.5, 24.097, 2.1, 60.19, 0.611}, 
 {"SWZ", "Africa", "Eswatini", "2021-03-27", 17318., 6., 5., 666., 0., 0.143, 
  14927.2, 5.172, 4.31, 574.057, 0., 0.123, 0.68, "", "", "", "", "", "", "", 
  "", "", "", "", "", "", "", "", "", "", "", "", "", "", "", "", "", "", "", 
  63.89, 1.160164*^6, 79.492, 21.5, 3.163, 1.845, 7738.975, "", 333.436, 
  3.94, 1.7, 16.5, 24.097, 2.1, 60.19, 0.611}, 
 {"SWZ", "Africa", "Eswatini", "2021-03-28", 17321., 3., 5., 667., 1., 0.286, 
  14929.786, 2.586, 4.31, 574.919, 0.862, 0.246, 0.68, "", "", "", "", "", 
  "", "", "", "", "", "", "", "", "", "", "", "", "", "", "", "", "", "", "", 
  "", "", 63.89, 1.160164*^6, 79.492, 21.5, 3.163, 1.845, 7738.975, "", 
  333.436, 3.94, 1.7, 16.5, 24.097, 2.1, 60.19, 0.611}, 
 {"SWZ", "Africa", "Eswatini", "2021-03-29", 17326., 5., 5.143, 667., 0., 
  0.286, 14934.096, 4.31, 4.433, 574.919, 0., 0.246, 0.69, "", "", "", "", 
  "", "", "", "", "", "", "", "", "", "", "", "", "", "", "", "", "", "", "", 
  "", "", "", 60.19, 1.160164*^6, 79.492, 21.5, 3.163, 1.845, 7738.975, "", 
  333.436, 3.94, 1.7, 16.5, 24.097, 2.1, 60.19, 0.611}, 
 {"SWZ", "Africa", "Eswatini", "2021-03-30", 17333., 7., 5.286, 667., 0., 
  0.286, 14940.129, 6.034, 4.556, 574.919, 0., 0.246, 0.69, "", "", "", "", 
  "", "", "", "", "", "", "", "", "", "", "", "", "", 0., 0., "", "", "", 0., 
  0., "", "", 60.19, 1.160164*^6, 79.492, 21.5, 3.163, 1.845, 7738.975, "", 
  333.436, 3.94, 1.7, 16.5, 24.097, 2.1, 60.19, 0.611}, 
 {"SWZ", "Africa", "Eswatini", "2021-03-31", 17337., 4., 5.143, 667., 0., 
  0.143, 14943.577, 3.448, 4.433, 574.919, 0., 0.123, 0.67, "", "", "", "", 
  "", "", "", "", "", "", "", "", "", "", "", "", "", "", "", "", "", 3377., 
  "", "", "", 2911., 60.19, 1.160164*^6, 79.492, 21.5, 3.163, 1.845, 
  7738.975, "", 333.436, 3.94, 1.7, 16.5, 24.097, 2.1, 60.19, 0.611}, 
 {"SWZ", "Africa", "Eswatini", "2021-04-01", 17344., 7., 5.429, 668., 1., 
  0.286, 14949.611, 6.034, 4.679, 575.781, 0.862, 0.246, 0.67, "", "", "", 
  "", "", "", "", "", "", "", "", "", "", "", "", "", "", "", "", "", "", 
  3377., "", "", "", 2911., 60.19, 1.160164*^6, 79.492, 21.5, 3.163, 1.845, 
  7738.975, "", 333.436, 3.94, 1.7, 16.5, 24.097, 2.1, 60.19, 0.611}, 
 {"SWZ", "Africa", "Eswatini", "2021-04-02", 17347., 3., 5., 668., 0., 0.286, 
  14952.196, 2.586, 4.31, 575.781, 0., 0.246, 0.65, "", "", "", "", "", "", 
  "", "", "", "", "", "", "", "", "", "", "", "", "", "", "", 3377., "", "", 
  "", 2911., 60.19, 1.160164*^6, 79.492, 21.5, 3.163, 1.845, 7738.975, "", 
  333.436, 3.94, 1.7, 16.5, 24.097, 2.1, 60.19, 0.611}, 
 {"SWZ", "Africa", "Eswatini", "2021-04-03", 17349., 2., 4.429, 668., 0., 
  0.286, 14953.92, 1.724, 3.817, 575.781, 0., 0.246, 0.64, "", "", "", "", 
  "", "", "", "", "", "", "", "", "", "", "", "", "", "", "", "", "", 3377., 
  "", "", "", 2911., 60.19, 1.160164*^6, 79.492, 21.5, 3.163, 1.845, 
  7738.975, "", 333.436, 3.94, 1.7, 16.5, 24.097, 2.1, 60.19, 0.611}, 
 {"SWZ", "Africa", "Eswatini", "2021-04-04", 17352., 3., 4.429, 668., 0., 
  0.143, 14956.506, 2.586, 3.817, 575.781, 0., 0.123, 0.64, "", "", "", "", 
  "", "", "", "", "", "", "", "", "", "", "", "", "", "", "", "", "", 3377., 
  "", "", "", 2911., 60.19, 1.160164*^6, 79.492, 21.5, 3.163, 1.845, 
  7738.975, "", 333.436, 3.94, 1.7, 16.5, 24.097, 2.1, 60.19, 0.611}, 
 {"SWZ", "Africa", "Eswatini", "2021-04-05", 17354., 2., 4., 669., 1., 0.286, 
  14958.23, 1.724, 3.448, 576.643, 0.862, 0.246, 0.63, "", "", "", "", "", 
  "", "", "", "", "", "", "", "", "", "", "", "", 20262., 20262., "", "", 
  3377., 1.75, 1.75, "", 2911., 60.19, 1.160164*^6, 79.492, 21.5, 3.163, 
  1.845, 7738.975, "", 333.436, 3.94, 1.7, 16.5, 24.097, 2.1, 60.19, 0.611}, 
 {"SWZ", "Africa", "Eswatini", "2021-04-06", 17358., 4., 3.571, 669., 0., 
  0.286, 14961.678, 3.448, 3.078, 576.643, 0., 0.246, 0.62, "", "", "", "", 
  "", "", "", "", "", "", "", "", "", "", "", "", "", "", "", "", "", 3244., 
  "", "", "", 2796., 62.96, 1.160164*^6, 79.492, 21.5, 3.163, 1.845, 
  7738.975, "", 333.436, 3.94, 1.7, 16.5, 24.097, 2.1, 60.19, 0.611}, 
 {"SWZ", "Africa", "Eswatini", "2021-04-07", 17365., 7., 4., 669., 0., 0.286, 
  14967.711, 6.034, 3.448, 576.643, 0., 0.246, 0.61, "", "", "", "", "", "", 
  "", "", "", "", "", "", "", "", "", "", "", "", "", "", "", 3111., "", "", 
  "", 2682., 62.96, 1.160164*^6, 79.492, 21.5, 3.163, 1.845, 7738.975, "", 
  333.436, 3.94, 1.7, 16.5, 24.097, 2.1, 60.19, 0.611}, 
 {"SWZ", "Africa", "Eswatini", "2021-04-08", 17367., 2., 3.286, 669., 0., 
  0.143, 14969.435, 1.724, 2.832, 576.643, 0., 0.123, 0.57, "", "", "", "", 
  "", "", "", "", "", "", "", "", "", "", "", "", "", 27601., 27601., "", "", 
  2978., 2.38, 2.38, "", 2567., 62.96, 1.160164*^6, 79.492, 21.5, 3.163, 
  1.845, 7738.975, "", 333.436, 3.94, 1.7, 16.5, 24.097, 2.1, 60.19, 0.611}, 
 {"SWZ", "Africa", "Eswatini", "2021-04-09", 17370., 3., 3.286, 669., 0., 
  0.143, 14972.021, 2.586, 2.832, 576.643, 0., 0.123, 0.54, "", "", "", "", 
  "", "", "", "", "", "", "", "", "", "", "", "", "", "", "", "", "", 2551., 
  "", "", "", 2199., 62.96, 1.160164*^6, 79.492, 21.5, 3.163, 1.845, 
  7738.975, "", 333.436, 3.94, 1.7, 16.5, 24.097, 2.1, 60.19, 0.611}, 
 {"SWZ", "Africa", "Eswatini", "2021-04-10", 17373., 3., 3.429, 669., 0., 
  0.143, 14974.607, 2.586, 2.955, 576.643, 0., 0.123, 0.5, "", "", "", "", 
  "", "", "", "", "", "", "", "", "", "", "", "", "", "", "", "", "", 2124., 
  "", "", "", 1831., 62.96, 1.160164*^6, 79.492, 21.5, 3.163, 1.845, 
  7738.975, "", 333.436, 3.94, 1.7, 16.5, 24.097, 2.1, 60.19, 0.611}, 
 {"SWZ", "Africa", "Eswatini", "2021-04-11", 17376., 3., 3.429, 669., 0., 
  0.143, 14977.193, 2.586, 2.955, 576.643, 0., 0.123, 0.46, "", "", "", "", 
  "", "", "", "", "", "", "", "", "", "", "", "", "", "", "", "", "", 1696., 
  "", "", "", 1462., 62.96, 1.160164*^6, 79.492, 21.5, 3.163, 1.845, 
  7738.975, "", 333.436, 3.94, 1.7, 16.5, 24.097, 2.1, 60.19, 0.611}, 
 {"SWZ", "Africa", "Eswatini", "2021-04-12", 18393., 1017., 148.429, 669., 
  0., 0., 15853.793, 876.6, 127.938, 576.643, 0., 0., 0.39, "", "", "", "", 
  "", "", "", "", "", "", "", "", "", "", "", "", "", "", "", "", "", 1269., 
  "", "", "", 1094., 62.96, 1.160164*^6, 79.492, 21.5, 3.163, 1.845, 
  7738.975, "", 333.436, 3.94, 1.7, 16.5, 24.097, 2.1, 60.19, 0.611}, 
 {"SWZ", "Africa", "Eswatini", "2021-04-13", 18402., 9., 149.143, 669., 0., 
  0., 15861.551, 7.758, 128.553, 576.643, 0., 0., 0.33, "", "", "", "", "", 
  "", "", "", "", "", "", "", "", "", "", "", "", "", "", "", "", 975., "", 
  "", "", 840., 62.96, 1.160164*^6, 79.492, 21.5, 3.163, 1.845, 7738.975, "", 
  333.436, 3.94, 1.7, 16.5, 24.097, 2.1, 60.19, 0.611}, 
 {"SWZ", "Africa", "Eswatini", "2021-04-14", 18407., 5., 148.857, 670., 1., 
  0.143, 15865.86, 4.31, 128.307, 577.505, 0.862, 0.123, 0.28, "", "", "", 
  "", "", "", "", "", "", "", "", "", "", "", "", "", "", "", "", "", "", 
  680., "", "", "", 586., 62.96, 1.160164*^6, 79.492, 21.5, 3.163, 1.845, 
  7738.975, "", 333.436, 3.94, 1.7, 16.5, 24.097, 2.1, 60.19, 0.611}, 
 {"SWZ", "Africa", "Eswatini", "2021-04-15", 18412., 5., 149.286, 670., 0., 
  0.143, 15870.17, 4.31, 128.676, 577.505, 0., 0.123, 0.24, "", "", "", "", 
  "", "", "", "", "", "", "", "", "", "", "", "", "", "", "", "", "", 386., 
  "", "", "", 333., 62.96, 1.160164*^6, 79.492, 21.5, 3.163, 1.845, 7738.975, 
  "", 333.436, 3.94, 1.7, 16.5, 24.097, 2.1, 60.19, 0.611}, 
 {"SWZ", "Africa", "Eswatini", "2021-04-16", 18414., 2., 149.143, 670., 0., 
  0.143, 15871.894, 1.724, 128.553, 577.505, 0., 0.123, 0.22, "", "", "", "", 
  "", "", "", "", "", "", "", "", "", "", "", "", "", "", "", "", "", 386., 
  "", "", "", 333., 62.96, 1.160164*^6, 79.492, 21.5, 3.163, 1.845, 7738.975, 
  "", 333.436, 3.94, 1.7, 16.5, 24.097, 2.1, 60.19, 0.611}, 
 {"SWZ", "Africa", "Eswatini", "2021-04-17", 18415., 1., 148.857, 671., 1., 
  0.286, 15872.756, 0.862, 128.307, 578.367, 0.862, 0.246, 0.21, "", "", "", 
  "", "", "", "", "", "", "", "", "", "", "", "", "", "", "", "", "", "", 
  386., "", "", "", 333., 62.96, 1.160164*^6, 79.492, 21.5, 3.163, 1.845, 
  7738.975, "", 333.436, 3.94, 1.7, 16.5, 24.097, 2.1, 60.19, 0.611}, 
 {"SWZ", "Africa", "Eswatini", "2021-04-18", 18417., 2., 148.714, 671., 0., 
  0.286, 15874.48, 1.724, 128.184, 578.367, 0., 0.246, 0.2, "", "", "", "", 
  "", "", "", "", "", "", "", "", "", "", "", "", "", "", "", "", "", 386., 
  "", "", "", 333., 62.96, 1.160164*^6, 79.492, 21.5, 3.163, 1.845, 7738.975, 
  "", 333.436, 3.94, 1.7, 16.5, 24.097, 2.1, 60.19, 0.611}, 
 {"SWZ", "Africa", "Eswatini", "2021-04-19", 18417., 0., 3.429, 671., 0., 
  0.286, 15874.48, 0., 2.955, 578.367, 0., 0.246, 0.19, "", "", "", "", "", 
  "", "", "", "", "", "", "", "", "", "", "", "", 31846., 31846., "", "", 
  386., 2.74, 2.74, "", 333., 62.96, 1.160164*^6, 79.492, 21.5, 3.163, 1.845, 
  7738.975, "", 333.436, 3.94, 1.7, 16.5, 24.097, 2.1, 60.19, 0.611}, 
 {"SWZ", "Africa", "Eswatini", "2021-04-20", 18417., 0., 2.143, 671., 0., 
  0.286, 15874.48, 0., 1.847, 578.367, 0., 0.246, 0.17, "", "", "", "", "", 
  "", "", "", "", "", "", "", "", "", "", "", "", 32958., 32958., "", 1112., 
  490., 2.84, 2.84, "", 422., 62.96, 1.160164*^6, 79.492, 21.5, 3.163, 1.845, 
  7738.975, "", 333.436, 3.94, 1.7, 16.5, 24.097, 2.1, 60.19, 0.611}, 
 {"SWZ", "Africa", "Eswatini", "2021-04-21", 18423., 6., 2.286, 671., 0., 
  0.143, 15879.651, 5.172, 1.97, 578.367, 0., 0.123, 0.17, "", "", "", "", 
  "", "", "", "", "", "", "", "", "", "", "", "", "", "", "", "", "", 457., 
  "", "", "", 394., 62.96, 1.160164*^6, 79.492, 21.5, 3.163, 1.845, 7738.975, 
  "", 333.436, 3.94, 1.7, 16.5, 24.097, 2.1, 60.19, 0.611}, 
 {"SWZ", "Africa", "Eswatini", "2021-04-22", 18426., 3., 2., 671., 0., 0.143, 
  15882.237, 2.586, 1.724, 578.367, 0., 0.123, 0.18, "", "", "", "", "", "", 
  "", "", "", "", "", "", "", "", "", "", "", 33279., 33279., "", "", 425., 
  2.87, 2.87, "", 366., 62.96, 1.160164*^6, 79.492, 21.5, 3.163, 1.845, 
  7738.975, "", 333.436, 3.94, 1.7, 16.5, 24.097, 2.1, 60.19, 0.611}, 
 {"SWZ", "Africa", "Eswatini", "2021-04-23", 18434., 8., 2.857, 671., 0., 
  0.143, 15889.133, 6.896, 2.463, 578.367, 0., 0.123, 0.19, "", "", "", "", 
  "", "", "", "", "", "", "", "", "", "", "", "", "", 33532., 33532., "", 
  253., 406., 2.89, 2.89, "", 350., 62.96, 1.160164*^6, 79.492, 21.5, 3.163, 
  1.845, 7738.975, "", 333.436, 3.94, 1.7, 16.5, 24.097, 2.1, 60.19, 0.611}, 
 {"SWZ", "Africa", "Eswatini", "2021-04-24", 18440., 6., 3.571, 671., 0., 0., 
  15894.305, 5.172, 3.078, 578.367, 0., 0., 0.21, "", "", "", "", "", "", "", 
  "", "", "", "", "", "", "", "", "", "", "", "", "", "", 449., "", "", "", 
  387., 62.96, 1.160164*^6, 79.492, 21.5, 3.163, 1.845, 7738.975, "", 
  333.436, 3.94, 1.7, 16.5, 24.097, 2.1, 60.19, 0.611}, 
 {"SWZ", "Africa", "Eswatini", "2021-04-25", 18442., 2., 3.571, 671., 0., 0., 
  15896.028, 1.724, 3.078, 578.367, 0., 0., 0.22, "", "", "", "", "", "", "", 
  "", "", "", "", "", "", "", "", "", "", 34897., 34897., "", "", 491., 3.01, 
  3.01, "", 423., 62.96, 1.160164*^6, 79.492, 21.5, 3.163, 1.845, 7738.975, 
  "", 333.436, 3.94, 1.7, 16.5, 24.097, 2.1, 60.19, 0.611}, 
 {"SWZ", "Africa", "Eswatini", "2021-04-26", 18443., 1., 3.714, 671., 0., 0., 
  15896.89, 0.862, 3.202, 578.367, 0., 0., 0.23, "", "", "", "", "", "", "", 
  "", "", "", "", "", "", "", "", "", "", "", "", "", "", 438., "", "", "", 
  378., 62.96, 1.160164*^6, 79.492, 21.5, 3.163, 1.845, 7738.975, "", 
  333.436, 3.94, 1.7, 16.5, 24.097, 2.1, 60.19, 0.611}, 
 {"SWZ", "Africa", "Eswatini", "2021-04-27", 18448., 5., 4.429, 671., 0., 0., 
  15901.2, 4.31, 3.817, 578.367, 0., 0., 0.23, "", "", "", "", "", "", "", 
  "", "", "", "", "", "", "", "", "", "", "", "", "", "", 282., "", "", "", 
  243., 47.22, 1.160164*^6, 79.492, 21.5, 3.163, 1.845, 7738.975, "", 
  333.436, 3.94, 1.7, 16.5, 24.097, 2.1, 60.19, 0.611}, 
 {"SWZ", "Africa", "Eswatini", "2021-04-28", 18452., 4., 4.143, 671., 0., 0., 
  15904.648, 3.448, 3.571, 578.367, 0., 0., 0.24, "", "", "", "", "", "", "", 
  "", "", "", "", "", "", "", "", "", "", "", "", "", "", 262., "", "", "", 
  226., 47.22, 1.160164*^6, 79.492, 21.5, 3.163, 1.845, 7738.975, "", 
  333.436, 3.94, 1.7, 16.5, 24.097, 2.1, 60.19, 0.611}, 
 {"SWZ", "Africa", "Eswatini", "2021-04-29", 18458., 6., 4.571, 671., 0., 0., 
  15909.82, 5.172, 3.94, 578.367, 0., 0., 0.26, "", "", "", "", "", "", "", 
  "", "", "", "", "", "", "", "", "", "", "", "", "", "", 242., "", "", "", 
  209., 47.22, 1.160164*^6, 79.492, 21.5, 3.163, 1.845, 7738.975, "", 
  333.436, 3.94, 1.7, 16.5, 24.097, 2.1, 60.19, 0.611}, 
 {"SWZ", "Africa", "Eswatini", "2021-04-30", 18458., 0., 3.429, 671., 0., 0., 
  15909.82, 0., 2.955, 578.367, 0., 0., 0.28, "", "", "", "", "", "", "", "", 
  "", "", "", "", "", "", "", "", "", "", "", "", "", 208., "", "", "", 179., 
  47.22, 1.160164*^6, 79.492, 21.5, 3.163, 1.845, 7738.975, "", 333.436, 
  3.94, 1.7, 16.5, 24.097, 2.1, 60.19, 0.611}, 
 {"SWZ", "Africa", "Eswatini", "2021-05-01", 18458., 0., 2.571, 671., 0., 0., 
  15909.82, 0., 2.216, 578.367, 0., 0., 0.31, "", "", "", "", "", "", "", "", 
  "", "", "", "", "", "", "", "", "", "", "", "", "", 113., "", "", "", 97., 
  47.22, 1.160164*^6, 79.492, 21.5, 3.163, 1.845, 7738.975, "", 333.436, 
  3.94, 1.7, 16.5, 24.097, 2.1, 60.19, 0.611}, 
 {"SWZ", "Africa", "Eswatini", "2021-05-02", 18458., 0., 2.286, 671., 0., 0., 
  15909.82, 0., 1.97, 578.367, 0., 0., 0.34, "", "", "", "", "", "", "", "", 
  "", "", "", "", "", "", "", "", "", "", "", "", "", 18., "", "", "", 16., 
  47.22, 1.160164*^6, 79.492, 21.5, 3.163, 1.845, 7738.975, "", 333.436, 
  3.94, 1.7, 16.5, 24.097, 2.1, 60.19, 0.611}, 
 {"SWZ", "Africa", "Eswatini", "2021-05-03", 18460., 2., 2.429, 671., 0., 0., 
  15911.544, 1.724, 2.093, 578.367, 0., 0., 0.38, "", "", "", "", "", "", "", 
  "", "", "", "", "", "", "", "", "", "", "", "", "", "", 18., "", "", "", 
  16., 47.22, 1.160164*^6, 79.492, 21.5, 3.163, 1.845, 7738.975, "", 333.436, 
  3.94, 1.7, 16.5, 24.097, 2.1, 60.19, 0.611}, 
 {"SWZ", "Africa", "Eswatini", "2021-05-04", 18461., 1., 1.857, 671., 0., 0., 
  15912.405, 0.862, 1.601, 578.367, 0., 0., 0.42, "", "", "", "", "", "", "", 
  "", "", "", "", "", "", "", "", "", "", "", "", "", "", 18., "", "", "", 
  16., 47.22, 1.160164*^6, 79.492, 21.5, 3.163, 1.845, 7738.975, "", 333.436, 
  3.94, 1.7, 16.5, 24.097, 2.1, 60.19, 0.611}, 
 {"SWZ", "Africa", "Eswatini", "2021-05-05", 18467., 6., 2.143, 671., 0., 0., 
  15917.577, 5.172, 1.847, 578.367, 0., 0., 0.47, "", "", "", "", "", "", "", 
  "", "", "", "", "", "", "", "", "", "", "", "", "", "", 18., "", "", "", 
  16., 47.22, 1.160164*^6, 79.492, 21.5, 3.163, 1.845, 7738.975, "", 333.436, 
  3.94, 1.7, 16.5, 24.097, 2.1, 60.19, 0.611}, 
 {"SWZ", "Africa", "Eswatini", "2021-05-06", 18473., 6., 2.143, 671., 0., 0., 
  15922.749, 5.172, 1.847, 578.367, 0., 0., 0.52, "", "", "", "", "", "", "", 
  "", "", "", "", "", "", "", "", "", "", "", "", "", "", 18., "", "", "", 
  16., 47.22, 1.160164*^6, 79.492, 21.5, 3.163, 1.845, 7738.975, "", 333.436, 
  3.94, 1.7, 16.5, 24.097, 2.1, 60.19, 0.611}, 
 {"SWZ", "Africa", "Eswatini", "2021-05-07", 18474., 1., 2.286, 671., 0., 0., 
  15923.611, 0.862, 1.97, 578.367, 0., 0., 0.56, "", "", "", "", "", "", "", 
  "", "", "", "", "", "", "", "", "", "", "", "", "", "", 18., "", "", "", 
  16., 47.22, 1.160164*^6, 79.492, 21.5, 3.163, 1.845, 7738.975, "", 333.436, 
  3.94, 1.7, 16.5, 24.097, 2.1, 60.19, 0.611}, 
 {"SWZ", "Africa", "Eswatini", "2021-05-08", 18477., 3., 2.714, 671., 0., 0., 
  15926.197, 2.586, 2.34, 578.367, 0., 0., 0.63, "", "", "", "", "", "", "", 
  "", "", "", "", "", "", "", "", "", "", "", "", "", "", 18., "", "", "", 
  16., 47.22, 1.160164*^6, 79.492, 21.5, 3.163, 1.845, 7738.975, "", 333.436, 
  3.94, 1.7, 16.5, 24.097, 2.1, 60.19, 0.611}, 
 {"SWZ", "Africa", "Eswatini", "2021-05-09", 18480., 3., 3.143, 671., 0., 0., 
  15928.782, 2.586, 2.709, 578.367, 0., 0., 0.69, "", "", "", "", "", "", "", 
  "", "", "", "", "", "", "", "", "", "", "", "", "", "", 18., "", "", "", 
  16., 47.22, 1.160164*^6, 79.492, 21.5, 3.163, 1.845, 7738.975, "", 333.436, 
  3.94, 1.7, 16.5, 24.097, 2.1, 60.19, 0.611}, 
 {"SWZ", "Africa", "Eswatini", "2021-05-10", 18482., 2., 3.143, 671., 0., 0., 
  15930.506, 1.724, 2.709, 578.367, 0., 0., 0.74, "", "", "", "", "", "", "", 
  "", "", "", "", "", "", "", "", "", "", "", "", "", "", 18., "", "", "", 
  16., 47.22, 1.160164*^6, 79.492, 21.5, 3.163, 1.845, 7738.975, "", 333.436, 
  3.94, 1.7, 16.5, 24.097, 2.1, 60.19, 0.611}, 
 {"SWZ", "Africa", "Eswatini", "2021-05-11", 18487., 5., 3.714, 671., 0., 0., 
  15934.816, 4.31, 3.202, 578.367, 0., 0., 0.81, "", "", "", "", "", "", "", 
  "", "", "", "", "", "", "", "", "", "", "", "", "", "", 18., "", "", "", 
  16., 47.22, 1.160164*^6, 79.492, 21.5, 3.163, 1.845, 7738.975, "", 333.436, 
  3.94, 1.7, 16.5, 24.097, 2.1, 60.19, 0.611}, 
 {"SWZ", "Africa", "Eswatini", "2021-05-12", 18492., 5., 3.571, 671., 0., 0., 
  15939.126, 4.31, 3.078, 578.367, 0., 0., 0.86, "", "", "", "", "", "", "", 
  "", "", "", "", "", "", "", "", "", "", "", "", "", "", 18., "", "", "", 
  16., 47.22, 1.160164*^6, 79.492, 21.5, 3.163, 1.845, 7738.975, "", 333.436, 
  3.94, 1.7, 16.5, 24.097, 2.1, 60.19, 0.611}, 
 {"SWZ", "Africa", "Eswatini", "2021-05-13", 18497., 5., 3.429, 671., 0., 0., 
  15943.436, 4.31, 2.955, 578.367, 0., 0., 0.92, "", "", "", "", "", "", "", 
  "", "", "", "", "", "", "", "", "", "", 35227., 35227., "", "", 18., 3.04, 
  3.04, "", 16., 47.22, 1.160164*^6, 79.492, 21.5, 3.163, 1.845, 7738.975, 
  "", 333.436, 3.94, 1.7, 16.5, 24.097, 2.1, 60.19, 0.611}, 
 {"SWZ", "Africa", "Eswatini", "2021-05-14", 18511., 14., 5.286, 671., 0., 
  0., 15955.503, 12.067, 4.556, 578.367, 0., 0., 0.98, "", "", "", "", "", 
  "", "", "", "", "", "", "", "", "", "", "", "", "", "", "", "", "", "", "", 
  "", "", 47.22, 1.160164*^6, 79.492, 21.5, 3.163, 1.845, 7738.975, "", 
  333.436, 3.94, 1.7, 16.5, 24.097, 2.1, 60.19, 0.611}, 
 {"SWZ", "Africa", "Eswatini", "2021-05-15", 18519., 8., 6., 671., 0., 0., 
  15962.398, 6.896, 5.172, 578.367, 0., 0., 0.98, "", "", "", "", "", "", "", 
  "", "", "", "", "", "", "", "", "", "", "", "", "", "", "", "", "", "", "", 
  47.22, 1.160164*^6, 79.492, 21.5, 3.163, 1.845, 7738.975, "", 333.436, 
  3.94, 1.7, 16.5, 24.097, 2.1, 60.19, 0.611}, 
 {"SWZ", "Africa", "Eswatini", "2021-05-16", 18520., 1., 5.714, 672., 1., 
  0.143, 15963.26, 0.862, 4.925, 579.228, 0.862, 0.123, 0.96, "", "", "", "", 
  "", "", "", "", "", "", "", "", "", "", "", "", "", "", "", "", "", "", "", 
  "", "", "", 47.22, 1.160164*^6, 79.492, 21.5, 3.163, 1.845, 7738.975, "", 
  333.436, 3.94, 1.7, 16.5, 24.097, 2.1, 60.19, 0.611}, 
 {"SWZ", "Africa", "Eswatini", "2021-05-17", 18523., 3., 5.857, 672., 0., 
  0.143, 15965.846, 2.586, 5.049, 579.228, 0., 0.123, 0.95, "", "", "", "", 
  "", "", "", "", "", "", "", "", "", "", "", "", "", "", "", "", "", "", "", 
  "", "", "", 47.22, 1.160164*^6, 79.492, 21.5, 3.163, 1.845, 7738.975, "", 
  333.436, 3.94, 1.7, 16.5, 24.097, 2.1, 60.19, 0.611}, 
 {"SWZ", "Africa", "Eswatini", "2021-05-18", 18525., 2., 5.429, 672., 0., 
  0.143, 15967.57, 1.724, 4.679, 579.228, 0., 0.123, 0.96, "", "", "", "", 
  "", "", "", "", "", "", "", "", "", "", "", "", "", "", "", "", "", "", "", 
  "", "", "", 47.22, 1.160164*^6, 79.492, 21.5, 3.163, 1.845, 7738.975, "", 
  333.436, 3.94, 1.7, 16.5, 24.097, 2.1, 60.19, 0.611}, 
 {"SWZ", "Africa", "Eswatini", "2021-05-19", 18530., 5., 5.429, 672., 0., 
  0.143, 15971.88, 4.31, 4.679, 579.228, 0., 0.123, 0.99, "", "", "", "", "", 
  "", "", "", "", "", "", "", "", "", "", "", "", "", "", "", "", "", "", "", 
  "", "", 47.22, 1.160164*^6, 79.492, 21.5, 3.163, 1.845, 7738.975, "", 
  333.436, 3.94, 1.7, 16.5, 24.097, 2.1, 60.19, 0.611}, 
 {"SWZ", "Africa", "Eswatini", "2021-05-20", 18539., 9., 6., 672., 0., 0.143, 
  15979.637, 7.758, 5.172, 579.228, 0., 0.123, 1.03, "", "", "", "", "", "", 
  "", "", "", "", "", "", "", "", "", "", "", "", "", "", "", "", "", "", "", 
  "", 47.22, 1.160164*^6, 79.492, 21.5, 3.163, 1.845, 7738.975, "", 333.436, 
  3.94, 1.7, 16.5, 24.097, 2.1, 60.19, 0.611}, 
 {"SWZ", "Africa", "Eswatini", "2021-05-21", 18546., 7., 5., 672., 0., 0.143, 
  15985.671, 6.034, 4.31, 579.228, 0., 0.123, 1.04, "", "", "", "", "", "", 
  "", "", "", "", "", "", "", "", "", "", "", "", "", "", "", "", "", "", "", 
  "", 47.22, 1.160164*^6, 79.492, 21.5, 3.163, 1.845, 7738.975, "", 333.436, 
  3.94, 1.7, 16.5, 24.097, 2.1, 60.19, 0.611}, 
 {"SWZ", "Africa", "Eswatini", "2021-05-22", 18550., 4., 4.429, 672., 0., 
  0.143, 15989.119, 3.448, 3.817, 579.228, 0., 0.123, 1.05, "", "", "", "", 
  "", "", "", "", "", "", "", "", "", "", "", "", "", "", "", "", "", "", "", 
  "", "", "", 47.22, 1.160164*^6, 79.492, 21.5, 3.163, 1.845, 7738.975, "", 
  333.436, 3.94, 1.7, 16.5, 24.097, 2.1, 60.19, 0.611}, 
 {"SWZ", "Africa", "Eswatini", "2021-05-23", 18551., 1., 4.429, 672., 0., 0., 
  15989.981, 0.862, 3.817, 579.228, 0., 0., 1.07, "", "", "", "", "", "", "", 
  "", "", "", "", "", "", "", "", "", "", "", "", "", "", "", "", "", "", "", 
  47.22, 1.160164*^6, 79.492, 21.5, 3.163, 1.845, 7738.975, "", 333.436, 
  3.94, 1.7, 16.5, 24.097, 2.1, 60.19, 0.611}, 
 {"SWZ", "Africa", "Eswatini", "2021-05-24", 18557., 6., 4.857, 672., 0., 0., 
  15995.152, 5.172, 4.187, 579.228, 0., 0., 1.11, "", "", "", "", "", "", "", 
  "", "", "", "", "", "", "", "", "", "", "", "", "", "", "", "", "", "", "", 
  47.22, 1.160164*^6, 79.492, 21.5, 3.163, 1.845, 7738.975, "", 333.436, 
  3.94, 1.7, 16.5, 24.097, 2.1, 60.19, 0.611}, 
 {"SWZ", "Africa", "Eswatini", "2021-05-25", 18570., 13., 6.429, 672., 0., 
  0., 16006.358, 11.205, 5.541, 579.228, 0., 0., 1.13, "", "", "", "", "", 
  "", "", "", "", "", "", "", "", "", "", "", "", "", "", "", "", "", "", "", 
  "", "", 47.22, 1.160164*^6, 79.492, 21.5, 3.163, 1.845, 7738.975, "", 
  333.436, 3.94, 1.7, 16.5, 24.097, 2.1, 60.19, 0.611}, 
 {"SWZ", "Africa", "Eswatini", "2021-05-26", 18572., 2., 6., 672., 0., 0., 
  16008.082, 1.724, 5.172, 579.228, 0., 0., 1.11, "", "", "", "", "", "", "", 
  "", "", "", "", "", "", "", "", "", "", "", "", "", "", "", "", "", "", "", 
  47.22, 1.160164*^6, 79.492, 21.5, 3.163, 1.845, 7738.975, "", 333.436, 
  3.94, 1.7, 16.5, 24.097, 2.1, 60.19, 0.611}, 
 {"SWZ", "Africa", "Eswatini", "2021-05-27", 18582., 10., 6.143, 672., 0., 
  0., 16016.701, 8.619, 5.295, 579.228, 0., 0., 1.12, "", "", "", "", "", "", 
  "", "", "", "", "", "", "", "", "", "", "", "", "", "", "", "", "", "", "", 
  "", 47.22, 1.160164*^6, 79.492, 21.5, 3.163, 1.845, 7738.975, "", 333.436, 
  3.94, 1.7, 16.5, 24.097, 2.1, 60.19, 0.611}, 
 {"SWZ", "Africa", "Eswatini", "2021-05-28", 18587., 5., 5.857, 672., 0., 0., 
  16021.011, 4.31, 5.049, 579.228, 0., 0., 1.12, "", "", "", "", "", "", "", 
  "", "", "", "", "", "", "", "", "", "", "", "", "", "", "", "", "", "", "", 
  47.22, 1.160164*^6, 79.492, 21.5, 3.163, 1.845, 7738.975, "", 333.436, 
  3.94, 1.7, 16.5, 24.097, 2.1, 60.19, 0.611}, 
 {"SWZ", "Africa", "Eswatini", "2021-05-29", 18589., 2., 5.571, 672., 0., 0., 
  16022.735, 1.724, 4.802, 579.228, 0., 0., 1.13, "", "", "", "", "", "", "", 
  "", "", "", "", "", "", "", "", "", "", "", "", "", "", "", "", "", "", "", 
  47.22, 1.160164*^6, 79.492, 21.5, 3.163, 1.845, 7738.975, "", 333.436, 
  3.94, 1.7, 16.5, 24.097, 2.1, 60.19, 0.611}, 
 {"SWZ", "Africa", "Eswatini", "2021-05-30", 18591., 2., 5.714, 673., 1., 
  0.143, 16024.459, 1.724, 4.925, 580.09, 0.862, 0.123, 1.16, "", "", "", "", 
  "", "", "", "", "", "", "", "", "", "", "", "", "", "", "", "", "", "", "", 
  "", "", "", "", 1.160164*^6, 79.492, 21.5, 3.163, 1.845, 7738.975, "", 
  333.436, 3.94, 1.7, 16.5, 24.097, 2.1, 60.19, 0.611}, 
 {"SWZ", "Africa", "Eswatini", "2021-05-31", 18595., 4., 5.429, 673., 0., 
  0.143, 16027.906, 3.448, 4.679, 580.09, 0., 0.123, 1.21, "", "", "", "", 
  "", "", "", "", "", "", "", "", "", "", "", "", "", "", "", "", "", "", "", 
  "", "", "", "", 1.160164*^6, 79.492, 21.5, 3.163, 1.845, 7738.975, "", 
  333.436, 3.94, 1.7, 16.5, 24.097, 2.1, 60.19, 0.611}, 
 {"SWZ", "Africa", "Eswatini", "2021-06-01", 18601., 6., 4.429, 673., 0., 
  0.143, 16033.078, 5.172, 3.817, 580.09, 0., 0.123, 1.27, "", "", "", "", 
  "", "", "", "", "", "", "", "", "", "", "", "", "", "", "", "", "", "", "", 
  "", "", "", "", 1.160164*^6, 79.492, 21.5, 3.163, 1.845, 7738.975, "", 
  333.436, 3.94, 1.7, 16.5, 24.097, 2.1, 60.19, 0.611}, 
 {"SWZ", "Africa", "Eswatini", "2021-06-02", 18618., 17., 6.571, 673., 0., 
  0.143, 16047.731, 14.653, 5.664, 580.09, 0., 0.123, 1.33, "", "", "", "", 
  "", "", "", "", "", "", "", "", "", "", "", "", "", "", "", "", "", "", "", 
  "", "", "", "", 1.160164*^6, 79.492, 21.5, 3.163, 1.845, 7738.975, "", 
  333.436, 3.94, 1.7, 16.5, 24.097, 2.1, 60.19, 0.611}, 
 {"SWZ", "Africa", "Eswatini", "2021-06-03", 18623., 5., 5.857, 673., 0., 
  0.143, 16052.041, 4.31, 5.049, 580.09, 0., 0.123, 1.33, "", "", "", "", "", 
  "", "", "", "", "", "", "", "", "", "", "", "", "", "", "", "", "", "", "", 
  "", "", "", 1.160164*^6, 79.492, 21.5, 3.163, 1.845, 7738.975, "", 333.436, 
  3.94, 1.7, 16.5, 24.097, 2.1, 60.19, 0.611}, 
 {"SWZ", "Africa", "Eswatini", "2021-06-04", 18632., 9., 6.429, 673., 0., 
  0.143, 16059.798, 7.758, 5.541, 580.09, 0., 0.123, 1.36, "", "", "", "", 
  "", "", "", "", "", "", "", "", "", "", "", "", "", "", "", "", "", "", "", 
  "", "", "", "", 1.160164*^6, 79.492, 21.5, 3.163, 1.845, 7738.975, "", 
  333.436, 3.94, 1.7, 16.5, 24.097, 2.1, 60.19, 0.611}, 
 {"SWZ", "Africa", "Eswatini", "2021-06-05", 18636., 4., 6.714, 673., 0., 
  0.143, 16063.246, 3.448, 5.787, 580.09, 0., 0.123, 1.39, "", "", "", "", 
  "", "", "", "", "", "", "", "", "", "", "", "", "", "", "", "", "", "", "", 
  "", "", "", "", 1.160164*^6, 79.492, 21.5, 3.163, 1.845, 7738.975, "", 
  333.436, 3.94, 1.7, 16.5, 24.097, 2.1, 60.19, 0.611}, 
 {"SWZ", "Africa", "Eswatini", "2021-06-06", 18653., 17., 8.857, 673., 0., 
  0., 16077.899, 14.653, 7.634, 580.09, 0., 0., 1.43, "", "", "", "", "", "", 
  "", "", "", "", "", "", "", "", "", "", "", "", "", "", "", "", "", "", "", 
  "", "", 1.160164*^6, 79.492, 21.5, 3.163, 1.845, 7738.975, "", 333.436, 
  3.94, 1.7, 16.5, 24.097, 2.1, 60.19, 0.611}, 
 {"SWZ", "Africa", "Eswatini", "2021-06-07", 18664., 11., 9.857, 673., 0., 
  0., 16087.381, 9.481, 8.496, 580.09, 0., 0., "", "", "", "", "", "", "", 
  "", "", "", "", "", "", "", "", "", "", "", "", "", "", "", "", "", "", "", 
  "", "", 1.160164*^6, 79.492, 21.5, 3.163, 1.845, 7738.975, "", 333.436, 
  3.94, 1.7, 16.5, 24.097, 2.1, 60.19, 0.611}, 
 {"ETH", "Africa", "Ethiopia", "2020-03-13", 1., 1., "", "", "", "", 0.009, 
  0.009, "", "", "", "", "", "", "", "", "", "", "", "", "", "", 1., 0., "", 
  "", "", "", "", "tests performed", "", "", "", "", "", "", "", "", "", 
  2.78, 1.14963583*^8, 104.957, 19.8, 3.526, 2.063, 1729.927, 26.7, 182.634, 
  7.47, 0.4, 8.5, 7.96, 0.3, 66.6, 0.485}, {"ETH", "Africa", "Ethiopia", 
  "2020-03-14", 1., 0., "", "", "", "", 0.009, 0., "", "", "", "", "", "", 
  "", "", "", "", "", "", "", "", "", "", "", "", "", "", "", 
  "tests performed", "", "", "", "", "", "", "", "", "", 2.78, 1.14963583*^8, 
  104.957, 19.8, 3.526, 2.063, 1729.927, 26.7, 182.634, 7.47, 0.4, 8.5, 7.96, 
  0.3, 66.6, 0.485}, {"ETH", "Africa", "Ethiopia", "2020-03-15", 1., 0., "", 
  "", "", "", 0.009, 0., "", "", "", "", "", "", "", "", "", "", "", "", "", 
  "", 118., 0.001, "", "", "", "", "", "tests performed", "", "", "", "", "", 
  "", "", "", "", 2.78, 1.14963583*^8, 104.957, 19.8, 3.526, 2.063, 1729.927, 
  26.7, 182.634, 7.47, 0.4, 8.5, 7.96, 0.3, 66.6, 0.485}, 
 {"ETH", "Africa", "Ethiopia", "2020-03-16", 5., 4., "", "", "", "", 0.043, 
  0.035, "", "", "", "", "", "", "", "", "", "", "", "", "", "", "", "", "", 
  "", "", "", "", "tests performed", "", "", "", "", "", "", "", "", "", 
  35.19, 1.14963583*^8, 104.957, 19.8, 3.526, 2.063, 1729.927, 26.7, 182.634, 
  7.47, 0.4, 8.5, 7.96, 0.3, 66.6, 0.485}, {"ETH", "Africa", "Ethiopia", 
  "2020-03-17", 5., 0., "", "", "", "", 0.043, 0., "", "", "", "", "", "", 
  "", "", "", "", "", "", "", "", 119., 0.001, "", "", "", "", "", 
  "tests performed", "", "", "", "", "", "", "", "", "", 35.19, 
  1.14963583*^8, 104.957, 19.8, 3.526, 2.063, 1729.927, 26.7, 182.634, 7.47, 
  0.4, 8.5, 7.96, 0.3, 66.6, 0.485}, {"ETH", "Africa", "Ethiopia", 
  "2020-03-18", 6., 1., 0.857, "", "", 0., 0.052, 0.009, 0.007, "", "", 0., 
  "", "", "", "", "", "", "", "", "", "", "", "", "", "", "", "", "", 
  "tests performed", "", "", "", "", "", "", "", "", "", 35.19, 
  1.14963583*^8, 104.957, 19.8, 3.526, 2.063, 1729.927, 26.7, 182.634, 7.47, 
  0.4, 8.5, 7.96, 0.3, 66.6, 0.485}, {"ETH", "Africa", "Ethiopia", 
  "2020-03-19", 6., 0., 0.857, "", "", 0., 0.052, 0., 0.007, "", "", 0., "", 
  "", "", "", "", "", "", "", "", "", 342., 0.003, "", "", "", "", "", 
  "tests performed", "", "", "", "", "", "", "", "", "", 35.19, 
  1.14963583*^8, 104.957, 19.8, 3.526, 2.063, 1729.927, 26.7, 182.634, 7.47, 
  0.4, 8.5, 7.96, 0.3, 66.6, 0.485}, {"ETH", "Africa", "Ethiopia", 
  "2020-03-20", 9., 3., 1.143, "", "", 0., 0.078, 0.026, 0.01, "", "", 0., 
  "", "", "", "", "", "", "", "", "", "", "", "", "", 51., 0., 0.022, 44.6, 
  "tests performed", "", "", "", "", "", "", "", "", "", 35.19, 
  1.14963583*^8, 104.957, 19.8, 3.526, 2.063, 1729.927, 26.7, 182.634, 7.47, 
  0.4, 8.5, 7.96, 0.3, 66.6, 0.485}, {"ETH", "Africa", "Ethiopia", 
  "2020-03-21", 9., 0., 1.143, "", "", 0., 0.078, 0., 0.01, "", "", 0., "", 
  "", "", "", "", "", "", "", "", "", "", "", "", 45., 0., 0.025, 39.4, 
  "tests performed", "", "", "", "", "", "", "", "", "", 35.19, 
  1.14963583*^8, 104.957, 19.8, 3.526, 2.063, 1729.927, 26.7, 182.634, 7.47, 
  0.4, 8.5, 7.96, 0.3, 66.6, 0.485}, {"ETH", "Africa", "Ethiopia", 
  "2020-03-22", 11., 2., 1.429, "", "", 0., 0.096, 0.017, 0.012, "", "", 0., 
  "", "", "", "", "", "", "", "", "", "", 392., 0.003, "", 39., 0., 0.037, 
  27.3, "tests performed", "", "", "", "", "", "", "", "", "", 35.19, 
  1.14963583*^8, 104.957, 19.8, 3.526, 2.063, 1729.927, 26.7, 182.634, 7.47, 
  0.4, 8.5, 7.96, 0.3, 66.6, 0.485}, {"ETH", "Africa", "Ethiopia", 
  "2020-03-23", 11., 0., 0.857, "", "", 0., 0.096, 0., 0.007, "", "", 0., "", 
  "", "", "", "", "", "", "", "", "", "", "", "", 48., 0., 0.018, 56., 
  "tests performed", "", "", "", "", "", "", "", "", "", 40.74, 
  1.14963583*^8, 104.957, 19.8, 3.526, 2.063, 1729.927, 26.7, 182.634, 7.47, 
  0.4, 8.5, 7.96, 0.3, 66.6, 0.485}, {"ETH", "Africa", "Ethiopia", 
  "2020-03-24", 12., 1., 1., "", "", 0., 0.104, 0.009, 0.009, "", "", 0., "", 
  "", "", "", "", "", "", "", "", "", "", "", "", 58., 0.001, 0.017, 58., 
  "tests performed", "", "", "", "", "", "", "", "", "", 40.74, 
  1.14963583*^8, 104.957, 19.8, 3.526, 2.063, 1729.927, 26.7, 182.634, 7.47, 
  0.4, 8.5, 7.96, 0.3, 66.6, 0.485}, {"ETH", "Africa", "Ethiopia", 
  "2020-03-25", 12., 0., 0.857, "", "", 0., 0.104, 0., 0.007, "", "", 0., "", 
  "", "", "", "", "", "", "", "", "", "", "", "", 51., 0., 0.017, 59.5, 
  "tests performed", "", "", "", "", "", "", "", "", "", 51.85, 
  1.14963583*^8, 104.957, 19.8, 3.526, 2.063, 1729.927, 26.7, 182.634, 7.47, 
  0.4, 8.5, 7.96, 0.3, 66.6, 0.485}, {"ETH", "Africa", "Ethiopia", 
  "2020-03-26", 12., 0., 0.857, "", "", 0., 0.104, 0., 0.007, "", "", 0., "", 
  "", "", "", "", "", "", "", "", "", "", "", "", 44., 0., 0.019, 51.3, 
  "tests performed", "", "", "", "", "", "", "", "", "", 60.19, 
  1.14963583*^8, 104.957, 19.8, 3.526, 2.063, 1729.927, 26.7, 182.634, 7.47, 
  0.4, 8.5, 7.96, 0.3, 66.6, 0.485}, {"ETH", "Africa", "Ethiopia", 
  "2020-03-27", 16., 4., 1., "", "", 0., 0.139, 0.035, 0.009, "", "", 0., "", 
  "", "", "", "", "", "", "", "", "", 718., 0.006, "", 51., 0., 0.02, 51., 
  "tests performed", "", "", "", "", "", "", "", "", "", 60.19, 
  1.14963583*^8, 104.957, 19.8, 3.526, 2.063, 1729.927, 26.7, 182.634, 7.47, 
  0.4, 8.5, 7.96, 0.3, 66.6, 0.485}, {"ETH", "Africa", "Ethiopia", 
  "2020-03-28", 16., 0., 1., "", "", 0., 0.139, 0., 0.009, "", "", 0., "", 
  "", "", "", "", "", "", "", "", "", "", "", "", 56., 0., 0.018, 56., 
  "tests performed", "", "", "", "", "", "", "", "", "", 60.19, 
  1.14963583*^8, 104.957, 19.8, 3.526, 2.063, 1729.927, 26.7, 182.634, 7.47, 
  0.4, 8.5, 7.96, 0.3, 66.6, 0.485}, {"ETH", "Africa", "Ethiopia", 
  "2020-03-29", 21., 5., 1.429, "", "", 0., 0.183, 0.043, 0.012, "", "", 0., 
  "", "", "", "", "", "", "", "", "", "", 810., 0.007, "", 60., 0.001, 0.024, 
  42., "tests performed", "", "", "", "", "", "", "", "", "", 58.33, 
  1.14963583*^8, 104.957, 19.8, 3.526, 2.063, 1729.927, 26.7, 182.634, 7.47, 
  0.4, 8.5, 7.96, 0.3, 66.6, 0.485}, {"ETH", "Africa", "Ethiopia", 
  "2020-03-30", 23., 2., 1.714, "", "", 0., 0.2, 0.017, 0.015, "", "", 0., 
  "", "", "", "", "", "", "", "", "", 61., 871., 0.008, 0.001, 59., 0.001, 
  0.029, 34.4, "tests performed", "", "", "", "", "", "", "", "", "", 66.67, 
  1.14963583*^8, 104.957, 19.8, 3.526, 2.063, 1729.927, 26.7, 182.634, 7.47, 
  0.4, 8.5, 7.96, 0.3, 66.6, 0.485}, {"ETH", "Africa", "Ethiopia", 
  "2020-03-31", 26., 3., 2., "", "", 0., 0.226, 0.026, 0.017, "", "", 0., "", 
  "", "", "", "", "", "", "", "", 142., 1013., 0.009, 0.001, 70., 0.001, 
  0.029, 35., "tests performed", "", "", "", "", "", "", "", "", "", 66.67, 
  1.14963583*^8, 104.957, 19.8, 3.526, 2.063, 1729.927, 26.7, 182.634, 7.47, 
  0.4, 8.5, 7.96, 0.3, 66.6, 0.485}, {"ETH", "Africa", "Ethiopia", 
  "2020-04-01", 29., 3., 2.429, "", "", 0., 0.252, 0.026, 0.021, "", "", 0., 
  "", "", "", "", "", "", "", "", "", 68., 1081., 0.009, 0.001, 70., 0.001, 
  0.035, 28.8, "tests performed", "", "", "", "", "", "", "", "", "", 66.67, 
  1.14963583*^8, 104.957, 19.8, 3.526, 2.063, 1729.927, 26.7, 182.634, 7.47, 
  0.4, 8.5, 7.96, 0.3, 66.6, 0.485}, {"ETH", "Africa", "Ethiopia", 
  "2020-04-02", 29., 0., 2.429, "", "", 0., 0.252, 0., 0.021, "", "", 0., "", 
  "", "", "", "", "", "", "", "", 65., 1146., 0.01, 0.001, 70., 0.001, 0.035, 
  28.8, "tests performed", "", "", "", "", "", "", "", "", "", 66.67, 
  1.14963583*^8, 104.957, 19.8, 3.526, 2.063, 1729.927, 26.7, 182.634, 7.47, 
  0.4, 8.5, 7.96, 0.3, 66.6, 0.485}, {"ETH", "Africa", "Ethiopia", 
  "2020-04-03", 35., 6., 2.714, "", "", 0., 0.304, 0.052, 0.024, "", "", 0., 
  "", "", "", "", "", "", "", "", "", 74., 1220., 0.011, 0.001, 72., 0.001, 
  0.038, 26.5, "tests performed", "", "", "", "", "", "", "", "", "", 66.67, 
  1.14963583*^8, 104.957, 19.8, 3.526, 2.063, 1729.927, 26.7, 182.634, 7.47, 
  0.4, 8.5, 7.96, 0.3, 66.6, 0.485}, {"ETH", "Africa", "Ethiopia", 
  "2020-04-04", 38., 3., 3.143, "", "", 0., 0.331, 0.026, 0.027, "", "", 0., 
  "", "", "", "", "", "", "", "", "", 91., 1311., 0.011, 0.001, 78., 0.001, 
  0.04, 24.8, "tests performed", "", "", "", "", "", "", "", "", "", 66.67, 
  1.14963583*^8, 104.957, 19.8, 3.526, 2.063, 1729.927, 26.7, 182.634, 7.47, 
  0.4, 8.5, 7.96, 0.3, 66.6, 0.485}, {"ETH", "Africa", "Ethiopia", 
  "2020-04-05", 43., 5., 3.143, 2., 2., 0.286, 0.374, 0.043, 0.027, 0.017, 
  0.017, 0.002, "", "", "", "", "", "", "", "", "", 532., 1843., 0.016, 
  0.005, 148., 0.001, 0.021, 47.1, "tests performed", "", "", "", "", "", "", 
  "", "", "", 66.67, 1.14963583*^8, 104.957, 19.8, 3.526, 2.063, 1729.927, 
  26.7, 182.634, 7.47, 0.4, 8.5, 7.96, 0.3, 66.6, 0.485}, 
 {"ETH", "Africa", "Ethiopia", "2020-04-06", 44., 1., 3., 2., 0., 0.286, 
  0.383, 0.009, 0.026, 0.017, 0., 0.002, "", "", "", "", "", "", "", "", "", 
  164., 2007., 0.017, 0.001, 162., 0.001, 0.019, 54., "tests performed", "", 
  "", "", "", "", "", "", "", "", 66.67, 1.14963583*^8, 104.957, 19.8, 3.526, 
  2.063, 1729.927, 26.7, 182.634, 7.47, 0.4, 8.5, 7.96, 0.3, 66.6, 0.485}, 
 {"ETH", "Africa", "Ethiopia", "2020-04-07", 52., 8., 3.714, 2., 0., 0.286, 
  0.452, 0.07, 0.032, 0.017, 0., 0.002, "", "", "", "", "", "", "", "", "", 
  264., 2271., 0.02, 0.002, 180., 0.002, 0.021, 48.5, "tests performed", "", 
  "", "", "", "", "", "", "", "", 66.67, 1.14963583*^8, 104.957, 19.8, 3.526, 
  2.063, 1729.927, 26.7, 182.634, 7.47, 0.4, 8.5, 7.96, 0.3, 66.6, 0.485}, 
 {"ETH", "Africa", "Ethiopia", "2020-04-08", 55., 3., 3.714, 2., 0., 0.286, 
  0.478, 0.026, 0.032, 0.017, 0., 0.002, "", "", "", "", "", "", "", "", "", 
  225., 2496., 0.022, 0.002, 202., 0.002, 0.018, 54.4, "tests performed", "", 
  "", "", "", "", "", "", "", "", 80.56, 1.14963583*^8, 104.957, 19.8, 3.526, 
  2.063, 1729.927, 26.7, 182.634, 7.47, 0.4, 8.5, 7.96, 0.3, 66.6, 0.485}, 
 {"ETH", "Africa", "Ethiopia", "2020-04-09", 56., 1., 3.857, 2., 0., 0.286, 
  0.487, 0.009, 0.034, 0.017, 0., 0.002, "", "", "", "", "", "", "", "", "", 
  294., 2790., 0.024, 0.003, 235., 0.002, 0.016, 60.9, "tests performed", "", 
  "", "", "", "", "", "", "", "", 80.56, 1.14963583*^8, 104.957, 19.8, 3.526, 
  2.063, 1729.927, 26.7, 182.634, 7.47, 0.4, 8.5, 7.96, 0.3, 66.6, 0.485}, 
 {"ETH", "Africa", "Ethiopia", "2020-04-10", 65., 9., 4.286, 3., 1., 0.429, 
  0.565, 0.078, 0.037, 0.026, 0.009, 0.004, "", "", "", "", "", "", "", "", 
  "", 442., 3232., 0.028, 0.004, 287., 0.002, 0.015, 67., "tests performed", 
  "", "", "", "", "", "", "", "", "", 80.56, 1.14963583*^8, 104.957, 19.8, 
  3.526, 2.063, 1729.927, 26.7, 182.634, 7.47, 0.4, 8.5, 7.96, 0.3, 66.6, 
  0.485}, {"ETH", "Africa", "Ethiopia", "2020-04-11", 69., 4., 4.429, 3., 0., 
  0.429, 0.6, 0.035, 0.039, 0.026, 0., 0.004, "", "", "", "", "", "", "", "", 
  "", 345., 3577., 0.031, 0.003, 324., 0.003, 0.014, 73.2, "tests performed", 
  "", "", "", "", "", "", "", "", "", 80.56, 1.14963583*^8, 104.957, 19.8, 
  3.526, 2.063, 1729.927, 26.7, 182.634, 7.47, 0.4, 8.5, 7.96, 0.3, 66.6, 
  0.485}, {"ETH", "Africa", "Ethiopia", "2020-04-12", 71., 2., 4., 3., 0., 
  0.143, 0.618, 0.017, 0.035, 0.026, 0., 0.001, "", "", "", "", "", "", "", 
  "", "", 286., 3863., 0.034, 0.002, 289., 0.003, 0.014, 72.2, 
  "tests performed", "", "", "", "", "", "", "", "", "", 80.56, 
  1.14963583*^8, 104.957, 19.8, 3.526, 2.063, 1729.927, 26.7, 182.634, 7.47, 
  0.4, 8.5, 7.96, 0.3, 66.6, 0.485}, {"ETH", "Africa", "Ethiopia", 
  "2020-04-13", 74., 3., 4.286, 3., 0., 0.143, 0.644, 0.026, 0.037, 0.026, 
  0., 0.001, "", "", "", "", "", "", "", "", "", 247., 4110., 0.036, 0.002, 
  300., 0.003, 0.014, 70., "tests performed", "", "", "", "", "", "", "", "", 
  "", 80.56, 1.14963583*^8, 104.957, 19.8, 3.526, 2.063, 1729.927, 26.7, 
  182.634, 7.47, 0.4, 8.5, 7.96, 0.3, 66.6, 0.485}, 
 {"ETH", "Africa", "Ethiopia", "2020-04-14", 82., 8., 4.286, 3., 0., 0.143, 
  0.713, 0.07, 0.037, 0.026, 0., 0.001, "", "", "", "", "", "", "", "", "", 
  447., 4557., 0.04, 0.004, 327., 0.003, 0.013, 76.3, "tests performed", "", 
  "", "", "", "", "", "", "", "", 80.56, 1.14963583*^8, 104.957, 19.8, 3.526, 
  2.063, 1729.927, 26.7, 182.634, 7.47, 0.4, 8.5, 7.96, 0.3, 66.6, 0.485}, 
 {"ETH", "Africa", "Ethiopia", "2020-04-15", 85., 3., 4.286, 3., 0., 0.143, 
  0.739, 0.026, 0.037, 0.026, 0., 0.001, "", "", "", "", "", "", "", "", "", 
  431., 4988., 0.043, 0.004, 356., 0.003, 0.012, 83.1, "tests performed", "", 
  "", "", "", "", "", "", "", "", 80.56, 1.14963583*^8, 104.957, 19.8, 3.526, 
  2.063, 1729.927, 26.7, 182.634, 7.47, 0.4, 8.5, 7.96, 0.3, 66.6, 0.485}, 
 {"ETH", "Africa", "Ethiopia", "2020-04-16", 92., 7., 5.143, 3., 0., 0.143, 
  0.8, 0.061, 0.045, 0.026, 0., 0.001, "", "", "", "", "", "", "", "", "", 
  401., 5389., 0.047, 0.003, 371., 0.003, 0.014, 72.1, "tests performed", "", 
  "", "", "", "", "", "", "", "", 80.56, 1.14963583*^8, 104.957, 19.8, 3.526, 
  2.063, 1729.927, 26.7, 182.634, 7.47, 0.4, 8.5, 7.96, 0.3, 66.6, 0.485}, 
 {"ETH", "Africa", "Ethiopia", "2020-04-17", 96., 4., 4.429, 3., 0., 0., 
  0.835, 0.035, 0.039, 0.026, 0., 0., "", "", "", "", "", "", "", "", "", 
  842., 6231., 0.054, 0.007, 428., 0.004, 0.01, 96.6, "tests performed", "", 
  "", "", "", "", "", "", "", "", 80.56, 1.14963583*^8, 104.957, 19.8, 3.526, 
  2.063, 1729.927, 26.7, 182.634, 7.47, 0.4, 8.5, 7.96, 0.3, 66.6, 0.485}, 
 {"ETH", "Africa", "Ethiopia", "2020-04-18", 105., 9., 5.143, 3., 0., 0., 
  0.913, 0.078, 0.045, 0.026, 0., 0., "", "", "", "", "", "", "", "", "", 
  659., 6890., 0.06, 0.006, 473., 0.004, 0.011, 92., "tests performed", "", 
  "", "", "", "", "", "", "", "", 80.56, 1.14963583*^8, 104.957, 19.8, 3.526, 
  2.063, 1729.927, 26.7, 182.634, 7.47, 0.4, 8.5, 7.96, 0.3, 66.6, 0.485}, 
 {"ETH", "Africa", "Ethiopia", "2020-04-19", 108., 3., 5.286, 3., 0., 0., 
  0.939, 0.026, 0.046, 0.026, 0., 0., 0.36, "", "", "", "", "", "", "", "", 
  667., 7557., 0.066, 0.006, 528., 0.005, 0.01, 99.9, "tests performed", "", 
  "", "", "", "", "", "", "", "", 80.56, 1.14963583*^8, 104.957, 19.8, 3.526, 
  2.063, 1729.927, 26.7, 182.634, 7.47, 0.4, 8.5, 7.96, 0.3, 66.6, 0.485}, 
 {"ETH", "Africa", "Ethiopia", "2020-04-20", 111., 3., 5.286, 3., 0., 0., 
  0.966, 0.026, 0.046, 0.026, 0., 0., 0.34, "", "", "", "", "", "", "", "", 
  396., 7953., 0.069, 0.003, 549., 0.005, 0.01, 103.9, "tests performed", "", 
  "", "", "", "", "", "", "", "", 80.56, 1.14963583*^8, 104.957, 19.8, 3.526, 
  2.063, 1729.927, 26.7, 182.634, 7.47, 0.4, 8.5, 7.96, 0.3, 66.6, 0.485}, 
 {"ETH", "Africa", "Ethiopia", "2020-04-21", 114., 3., 4.571, 3., 0., 0., 
  0.992, 0.026, 0.04, 0.026, 0., 0., 0.32, "", "", "", "", "", "", "", "", 
  745., 8698., 0.076, 0.006, 592., 0.005, 0.008, 129.5, "tests performed", 
  "", "", "", "", "", "", "", "", "", 80.56, 1.14963583*^8, 104.957, 19.8, 
  3.526, 2.063, 1729.927, 26.7, 182.634, 7.47, 0.4, 8.5, 7.96, 0.3, 66.6, 
  0.485}, {"ETH", "Africa", "Ethiopia", "2020-04-22", 116., 2., 4.429, 3., 
  0., 0., 1.009, 0.017, 0.039, 0.026, 0., 0., 0.28, "", "", "", "", "", "", 
  "", "", 1073., 9771., 0.085, 0.009, 683., 0.006, 0.006, 154.2, 
  "tests performed", "", "", "", "", "", "", "", "", "", 80.56, 
  1.14963583*^8, 104.957, 19.8, 3.526, 2.063, 1729.927, 26.7, 182.634, 7.47, 
  0.4, 8.5, 7.96, 0.3, 66.6, 0.485}, {"ETH", "Africa", "Ethiopia", 
  "2020-04-23", 116., 0., 3.429, 3., 0., 0., 1.009, 0., 0.03, 0.026, 0., 0., 
  0.27, "", "", "", "", "", "", "", "", 965., 10736., 0.093, 0.008, 764., 
  0.007, 0.004, 222.8, "tests performed", "", "", "", "", "", "", "", "", "", 
  80.56, 1.14963583*^8, 104.957, 19.8, 3.526, 2.063, 1729.927, 26.7, 182.634, 
  7.47, 0.4, 8.5, 7.96, 0.3, 66.6, 0.485}, {"ETH", "Africa", "Ethiopia", 
  "2020-04-24", 117., 1., 3., 3., 0., 0., 1.018, 0.009, 0.026, 0.026, 0., 0., 
  0.32, "", "", "", "", "", "", "", "", 933., 11669., 0.102, 0.008, 777., 
  0.007, 0.004, 259., "tests performed", "", "", "", "", "", "", "", "", "", 
  80.56, 1.14963583*^8, 104.957, 19.8, 3.526, 2.063, 1729.927, 26.7, 182.634, 
  7.47, 0.4, 8.5, 7.96, 0.3, 66.6, 0.485}, {"ETH", "Africa", "Ethiopia", 
  "2020-04-25", 122., 5., 2.429, 3., 0., 0., 1.061, 0.043, 0.021, 0.026, 0., 
  0., 0.37, "", "", "", "", "", "", "", "", 1019., 12688., 0.11, 0.009, 828., 
  0.007, 0.003, 340.9, "tests performed", "", "", "", "", "", "", "", "", "", 
  80.56, 1.14963583*^8, 104.957, 19.8, 3.526, 2.063, 1729.927, 26.7, 182.634, 
  7.47, 0.4, 8.5, 7.96, 0.3, 66.6, 0.485}, {"ETH", "Africa", "Ethiopia", 
  "2020-04-26", 123., 1., 2.143, 3., 0., 0., 1.07, 0.009, 0.019, 0.026, 0., 
  0., 0.39, "", "", "", "", "", "", "", "", 957., 13645., 0.119, 0.008, 870., 
  0.008, 0.002, 406., "tests performed", "", "", "", "", "", "", "", "", "", 
  80.56, 1.14963583*^8, 104.957, 19.8, 3.526, 2.063, 1729.927, 26.7, 182.634, 
  7.47, 0.4, 8.5, 7.96, 0.3, 66.6, 0.485}, {"ETH", "Africa", "Ethiopia", 
  "2020-04-27", 124., 1., 1.857, 3., 0., 0., 1.079, 0.009, 0.016, 0.026, 0., 
  0., 0.45, "", "", "", "", "", "", "", "", 943., 14588., 0.127, 0.008, 948., 
  0.008, 0.002, 510.5, "tests performed", "", "", "", "", "", "", "", "", "", 
  80.56, 1.14963583*^8, 104.957, 19.8, 3.526, 2.063, 1729.927, 26.7, 182.634, 
  7.47, 0.4, 8.5, 7.96, 0.3, 66.6, 0.485}, {"ETH", "Africa", "Ethiopia", 
  "2020-04-28", 126., 2., 1.714, 3., 0., 0., 1.096, 0.017, 0.015, 0.026, 0., 
  0., 0.53, "", "", "", "", "", "", "", "", 1080., 15668., 0.136, 0.009, 
  996., 0.009, 0.002, 581.1, "tests performed", "", "", "", "", "", "", "", 
  "", "", 80.56, 1.14963583*^8, 104.957, 19.8, 3.526, 2.063, 1729.927, 26.7, 
  182.634, 7.47, 0.4, 8.5, 7.96, 0.3, 66.6, 0.485}, 
 {"ETH", "Africa", "Ethiopia", "2020-04-29", 130., 4., 2., 3., 0., 0., 1.131, 
  0.035, 0.017, 0.026, 0., 0., 0.59, "", "", "", "", "", "", "", "", 766., 
  16434., 0.143, 0.007, 952., 0.008, 0.002, 476., "tests performed", "", "", 
  "", "", "", "", "", "", "", 80.56, 1.14963583*^8, 104.957, 19.8, 3.526, 
  2.063, 1729.927, 26.7, 182.634, 7.47, 0.4, 8.5, 7.96, 0.3, 66.6, 0.485}, 
 {"ETH", "Africa", "Ethiopia", "2020-04-30", 131., 1., 2.143, 3., 0., 0., 
  1.139, 0.009, 0.019, 0.026, 0., 0., 0.64, "", "", "", "", "", "", "", "", 
  1408., 17842., 0.155, 0.012, 1015., 0.009, 0.002, 473.6, "tests performed", 
  "", "", "", "", "", "", "", "", "", 80.56, 1.14963583*^8, 104.957, 19.8, 
  3.526, 2.063, 1729.927, 26.7, 182.634, 7.47, 0.4, 8.5, 7.96, 0.3, 66.6, 
  0.485}, {"ETH", "Africa", "Ethiopia", "2020-05-01", 133., 2., 2.286, 3., 
  0., 0., 1.157, 0.017, 0.02, 0.026, 0., 0., 0.78, "", "", "", "", "", "", 
  "", "", 912., 18754., 0.163, 0.008, 1012., 0.009, 0.002, 442.7, 
  "tests performed", "", "", "", "", "", "", "", "", "", 80.56, 
  1.14963583*^8, 104.957, 19.8, 3.526, 2.063, 1729.927, 26.7, 182.634, 7.47, 
  0.4, 8.5, 7.96, 0.3, 66.6, 0.485}, {"ETH", "Africa", "Ethiopia", 
  "2020-05-02", 133., 0., 1.571, 3., 0., 0., 1.157, 0., 0.014, 0.026, 0., 0., 
  0.92, "", "", "", "", "", "", "", "", 1103., 19857., 0.173, 0.01, 1024., 
  0.009, 0.002, 651.8, "tests performed", "", "", "", "", "", "", "", "", "", 
  80.56, 1.14963583*^8, 104.957, 19.8, 3.526, 2.063, 1729.927, 26.7, 182.634, 
  7.47, 0.4, 8.5, 7.96, 0.3, 66.6, 0.485}, {"ETH", "Africa", "Ethiopia", 
  "2020-05-03", 135., 2., 1.714, 3., 0., 0., 1.174, 0.017, 0.015, 0.026, 0., 
  0., 1.19, "", "", "", "", "", "", "", "", 2473., 22330., 0.194, 0.022, 
  1241., 0.011, 0.001, 724., "tests performed", "", "", "", "", "", "", "", 
  "", "", 80.56, 1.14963583*^8, 104.957, 19.8, 3.526, 2.063, 1729.927, 26.7, 
  182.634, 7.47, 0.4, 8.5, 7.96, 0.3, 66.6, 0.485}, 
 {"ETH", "Africa", "Ethiopia", "2020-05-04", 140., 5., 2.286, 3., 0., 0., 
  1.218, 0.043, 0.02, 0.026, 0., 0., 1.55, "", "", "", "", "", "", "", "", 
  1758., 24088., 0.21, 0.015, 1357., 0.012, 0.002, 593.6, "tests performed", 
  "", "", "", "", "", "", "", "", "", 80.56, 1.14963583*^8, 104.957, 19.8, 
  3.526, 2.063, 1729.927, 26.7, 182.634, 7.47, 0.4, 8.5, 7.96, 0.3, 66.6, 
  0.485}, {"ETH", "Africa", "Ethiopia", "2020-05-05", 145., 5., 2.714, 4., 
  1., 0.143, 1.261, 0.043, 0.024, 0.035, 0.009, 0.001, 1.9, "", "", "", "", 
  "", "", "", "", 1047., 25135., 0.219, 0.009, 1352., 0.012, 0.002, 498.2, 
  "tests performed", "", "", "", "", "", "", "", "", "", 80.56, 
  1.14963583*^8, 104.957, 19.8, 3.526, 2.063, 1729.927, 26.7, 182.634, 7.47, 
  0.4, 8.5, 7.96, 0.3, 66.6, 0.485}, {"ETH", "Africa", "Ethiopia", 
  "2020-05-06", 162., 17., 4.571, 4., 0., 0.143, 1.409, 0.148, 0.04, 0.035, 
  0., 0.001, 2.25, "", "", "", "", "", "", "", "", 1382., 26517., 0.231, 
  0.012, 1440., 0.013, 0.003, 315., "tests performed", "", "", "", "", "", 
  "", "", "", "", 80.56, 1.14963583*^8, 104.957, 19.8, 3.526, 2.063, 
  1729.927, 26.7, 182.634, 7.47, 0.4, 8.5, 7.96, 0.3, 66.6, 0.485}, 
 {"ETH", "Africa", "Ethiopia", "2020-05-07", 191., 29., 8.571, 4., 0., 0.143, 
  1.661, 0.252, 0.075, 0.035, 0., 0.001, 2.31, "", "", "", "", "", "", "", 
  "", 1928., 28445., 0.247, 0.017, 1515., 0.013, 0.006, 176.8, 
  "tests performed", "", "", "", "", "", "", "", "", "", 80.56, 
  1.14963583*^8, 104.957, 19.8, 3.526, 2.063, 1729.927, 26.7, 182.634, 7.47, 
  0.4, 8.5, 7.96, 0.3, 66.6, 0.485}, {"ETH", "Africa", "Ethiopia", 
  "2020-05-08", 194., 3., 8.714, 4., 0., 0.143, 1.687, 0.026, 0.076, 0.035, 
  0., 0.001, 2.03, "", "", "", "", "", "", "", "", 1861., 30306., 0.264, 
  0.016, 1650., 0.014, 0.005, 189.4, "tests performed", "", "", "", "", "", 
  "", "", "", "", 80.56, 1.14963583*^8, 104.957, 19.8, 3.526, 2.063, 
  1729.927, 26.7, 182.634, 7.47, 0.4, 8.5, 7.96, 0.3, 66.6, 0.485}, 
 {"ETH", "Africa", "Ethiopia", "2020-05-09", 210., 16., 11., 5., 1., 0.286, 
  1.827, 0.139, 0.096, 0.043, 0.009, 0.002, 1.93, "", "", "", "", "", "", "", 
  "", 2383., 32689., 0.284, 0.021, 1833., 0.016, 0.006, 166.6, 
  "tests performed", "", "", "", "", "", "", "", "", "", 80.56, 
  1.14963583*^8, 104.957, 19.8, 3.526, 2.063, 1729.927, 26.7, 182.634, 7.47, 
  0.4, 8.5, 7.96, 0.3, 66.6, 0.485}, {"ETH", "Africa", "Ethiopia", 
  "2020-05-10", 239., 29., 14.857, 5., 0., 0.286, 2.079, 0.252, 0.129, 0.043, 
  0., 0.002, 1.84, "", "", "", "", "", "", "", "", 2171., 34860., 0.303, 
  0.019, 1790., 0.016, 0.008, 120.5, "tests performed", "", "", "", "", "", 
  "", "", "", "", 80.56, 1.14963583*^8, 104.957, 19.8, 3.526, 2.063, 
  1729.927, 26.7, 182.634, 7.47, 0.4, 8.5, 7.96, 0.3, 66.6, 0.485}, 
 {"ETH", "Africa", "Ethiopia", "2020-05-11", 250., 11., 15.714, 5., 0., 
  0.286, 2.175, 0.096, 0.137, 0.043, 0., 0.002, 1.6, "", "", "", "", "", "", 
  "", "", 1764., 36624., 0.319, 0.015, 1791., 0.016, 0.009, 114., 
  "tests performed", "", "", "", "", "", "", "", "", "", 80.56, 
  1.14963583*^8, 104.957, 19.8, 3.526, 2.063, 1729.927, 26.7, 182.634, 7.47, 
  0.4, 8.5, 7.96, 0.3, 66.6, 0.485}, {"ETH", "Africa", "Ethiopia", 
  "2020-05-12", 261., 11., 16.571, 5., 0., 0.143, 2.27, 0.096, 0.144, 0.043, 
  0., 0.001, 1.44, "", "", "", "", "", "", "", "", 2424., 39048., 0.34, 
  0.021, 1988., 0.017, 0.008, 120., "tests performed", "", "", "", "", "", 
  "", "", "", "", 80.56, 1.14963583*^8, 104.957, 19.8, 3.526, 2.063, 
  1729.927, 26.7, 182.634, 7.47, 0.4, 8.5, 7.96, 0.3, 66.6, 0.485}, 
 {"ETH", "Africa", "Ethiopia", "2020-05-13", 263., 2., 14.429, 5., 0., 0.143, 
  2.288, 0.017, 0.126, 0.043, 0., 0.001, 1.3, "", "", "", "", "", "", "", "", 
  2650., 41698., 0.363, 0.023, 2169., 0.019, 0.007, 150.3, "tests performed", 
  "", "", "", "", "", "", "", "", "", 80.56, 1.14963583*^8, 104.957, 19.8, 
  3.526, 2.063, 1729.927, 26.7, 182.634, 7.47, 0.4, 8.5, 7.96, 0.3, 66.6, 
  0.485}, {"ETH", "Africa", "Ethiopia", "2020-05-14", 272., 9., 11.571, 5., 
  0., 0.143, 2.366, 0.078, 0.101, 0.043, 0., 0.001, 1.31, "", "", "", "", "", 
  "", "", "", 3580., 45278., 0.394, 0.031, 2405., 0.021, 0.005, 207.8, 
  "tests performed", "", "", "", "", "", "", "", "", "", 80.56, 
  1.14963583*^8, 104.957, 19.8, 3.526, 2.063, 1729.927, 26.7, 182.634, 7.47, 
  0.4, 8.5, 7.96, 0.3, 66.6, 0.485}, {"ETH", "Africa", "Ethiopia", 
  "2020-05-15", 287., 15., 13.286, 5., 0., 0.143, 2.496, 0.13, 0.116, 0.043, 
  0., 0.001, 1.41, "", "", "", "", "", "", "", "", 3707., 48985., 0.426, 
  0.032, 2668., 0.023, 0.005, 200.8, "tests performed", "", "", "", "", "", 
  "", "", "", "", 80.56, 1.14963583*^8, 104.957, 19.8, 3.526, 2.063, 
  1729.927, 26.7, 182.634, 7.47, 0.4, 8.5, 7.96, 0.3, 66.6, 0.485}, 
 {"ETH", "Africa", "Ethiopia", "2020-05-16", 306., 19., 13.714, 5., 0., 0., 
  2.662, 0.165, 0.119, 0.043, 0., 0., 1.48, "", "", "", "", "", "", "", "", 
  4044., 53029., 0.461, 0.035, 2906., 0.025, 0.005, 211.9, "tests performed", 
  "", "", "", "", "", "", "", "", "", 80.56, 1.14963583*^8, 104.957, 19.8, 
  3.526, 2.063, 1729.927, 26.7, 182.634, 7.47, 0.4, 8.5, 7.96, 0.3, 66.6, 
  0.485}, {"ETH", "Africa", "Ethiopia", "2020-05-17", 317., 11., 11.143, 5., 
  0., 0., 2.757, 0.096, 0.097, 0.043, 0., 0., 1.54, "", "", "", "", "", "", 
  "", "", 4225., 57254., 0.498, 0.037, 3199., 0.028, 0.003, 287.1, 
  "tests performed", "", "", "", "", "", "", "", "", "", 80.56, 
  1.14963583*^8, 104.957, 19.8, 3.526, 2.063, 1729.927, 26.7, 182.634, 7.47, 
  0.4, 8.5, 7.96, 0.3, 66.6, 0.485}, {"ETH", "Africa", "Ethiopia", 
  "2020-05-18", 352., 35., 14.571, 5., 0., 0., 3.062, 0.304, 0.127, 0.043, 
  0., 0., 1.68, "", "", "", "", "", "", "", "", 1775., 59029., 0.513, 0.015, 
  3201., 0.028, 0.005, 219.7, "tests performed", "", "", "", "", "", "", "", 
  "", "", 80.56, 1.14963583*^8, 104.957, 19.8, 3.526, 2.063, 1729.927, 26.7, 
  182.634, 7.47, 0.4, 8.5, 7.96, 0.3, 66.6, 0.485}, 
 {"ETH", "Africa", "Ethiopia", "2020-05-19", 365., 13., 14.857, 5., 0., 0., 
  3.175, 0.113, 0.129, 0.043, 0., 0., 1.67, "", "", "", "", "", "", "", "", 
  4271., 63300., 0.551, 0.037, 3465., 0.03, 0.004, 233.2, "tests performed", 
  "", "", "", "", "", "", "", "", "", 80.56, 1.14963583*^8, 104.957, 19.8, 
  3.526, 2.063, 1729.927, 26.7, 182.634, 7.47, 0.4, 8.5, 7.96, 0.3, 66.6, 
  0.485}, {"ETH", "Africa", "Ethiopia", "2020-05-20", 389., 24., 18., 5., 0., 
  0., 3.384, 0.209, 0.157, 0.043, 0., 0., 1.71, "", "", "", "", "", "", "", 
  "", 2460., 65760., 0.572, 0.021, 3437., 0.03, 0.005, 190.9, 
  "tests performed", "", "", "", "", "", "", "", "", "", 80.56, 
  1.14963583*^8, 104.957, 19.8, 3.526, 2.063, 1729.927, 26.7, 182.634, 7.47, 
  0.4, 8.5, 7.96, 0.3, 66.6, 0.485}, {"ETH", "Africa", "Ethiopia", 
  "2020-05-21", 399., 10., 18.143, 5., 0., 0., 3.471, 0.087, 0.158, 0.043, 
  0., 0., 1.76, "", "", "", "", "", "", "", "", 3747., 69507., 0.605, 0.033, 
  3461., 0.03, 0.005, 190.8, "tests performed", "", "", "", "", "", "", "", 
  "", "", 80.56, 1.14963583*^8, 104.957, 19.8, 3.526, 2.063, 1729.927, 26.7, 
  182.634, 7.47, 0.4, 8.5, 7.96, 0.3, 66.6, 0.485}, 
 {"ETH", "Africa", "Ethiopia", "2020-05-22", 433., 34., 20.857, 5., 0., 0., 
  3.766, 0.296, 0.181, 0.043, 0., 0., 1.98, "", "", "", "", "", "", "", "", 
  3657., 73164., 0.636, 0.032, 3454., 0.03, 0.006, 165.6, "tests performed", 
  "", "", "", "", "", "", "", "", "", 80.56, 1.14963583*^8, 104.957, 19.8, 
  3.526, 2.063, 1729.927, 26.7, 182.634, 7.47, 0.4, 8.5, 7.96, 0.3, 66.6, 
  0.485}, {"ETH", "Africa", "Ethiopia", "2020-05-23", 494., 61., 26.857, 5., 
  0., 0., 4.297, 0.531, 0.234, 0.043, 0., 0., 2.16, "", "", "", "", "", "", 
  "", "", 6798., 79962., 0.696, 0.059, 3848., 0.033, 0.007, 143.3, 
  "tests performed", "", "", "", "", "", "", "", "", "", 80.56, 
  1.14963583*^8, 104.957, 19.8, 3.526, 2.063, 1729.927, 26.7, 182.634, 7.47, 
  0.4, 8.5, 7.96, 0.3, 66.6, 0.485}, {"ETH", "Africa", "Ethiopia", 
  "2020-05-24", 582., 88., 37.857, 5., 0., 0., 5.062, 0.765, 0.329, 0.043, 
  0., 0., 2.22, "", "", "", "", "", "", "", "", 1048., 81010., 0.705, 0.009, 
  3394., 0.03, 0.011, 89.7, "tests performed", "", "", "", "", "", "", "", 
  "", "", 80.56, 1.14963583*^8, 104.957, 19.8, 3.526, 2.063, 1729.927, 26.7, 
  182.634, 7.47, 0.4, 8.5, 7.96, 0.3, 66.6, 0.485}, 
 {"ETH", "Africa", "Ethiopia", "2020-05-25", 655., 73., 43.286, 5., 0., 0., 
  5.697, 0.635, 0.377, 0.043, 0., 0., 2.09, "", "", "", "", "", "", "", "", 
  2844., 83854., 0.729, 0.025, 3546., 0.031, 0.012, 81.9, "tests performed", 
  "", "", "", "", "", "", "", "", "", 80.56, 1.14963583*^8, 104.957, 19.8, 
  3.526, 2.063, 1729.927, 26.7, 182.634, 7.47, 0.4, 8.5, 7.96, 0.3, 66.6, 
  0.485}, {"ETH", "Africa", "Ethiopia", "2020-05-26", 701., 46., 48., 6., 1., 
  0.143, 6.098, 0.4, 0.418, 0.052, 0.009, 0.001, 1.96, "", "", "", "", "", 
  "", "", "", 3410., 87264., 0.759, 0.03, 3423., 0.03, 0.014, 71.3, 
  "tests performed", "", "", "", "", "", "", "", "", "", 80.56, 
  1.14963583*^8, 104.957, 19.8, 3.526, 2.063, 1729.927, 26.7, 182.634, 7.47, 
  0.4, 8.5, 7.96, 0.3, 66.6, 0.485}, {"ETH", "Africa", "Ethiopia", 
  "2020-05-27", 731., 30., 48.857, 6., 0., 0.143, 6.359, 0.261, 0.425, 0.052, 
  0., 0.001, 1.88, "", "", "", "", "", "", "", "", 4352., 91616., 0.797, 
  0.038, 3694., 0.032, 0.013, 75.6, "tests performed", "", "", "", "", "", 
  "", "", "", "", 80.56, 1.14963583*^8, 104.957, 19.8, 3.526, 2.063, 
  1729.927, 26.7, 182.634, 7.47, 0.4, 8.5, 7.96, 0.3, 66.6, 0.485}, 
 {"ETH", "Africa", "Ethiopia", "2020-05-28", 831., 100., 61.714, 7., 1., 
  0.286, 7.228, 0.87, 0.537, 0.061, 0.009, 0.002, 1.93, "", "", "", "", "", 
  "", "", "", 4950., 96566., 0.84, 0.043, 3866., 0.034, 0.016, 62.6, 
  "tests performed", "", "", "", "", "", "", "", "", "", 80.56, 
  1.14963583*^8, 104.957, 19.8, 3.526, 2.063, 1729.927, 26.7, 182.634, 7.47, 
  0.4, 8.5, 7.96, 0.3, 66.6, 0.485}, {"ETH", "Africa", "Ethiopia", 
  "2020-05-29", 968., 137., 76.429, 8., 1., 0.429, 8.42, 1.192, 0.665, 0.07, 
  0.009, 0.004, 1.91, "", "", "", "", "", "", "", "", 5015., 101581., 0.884, 
  0.044, 4060., 0.035, 0.019, 53.1, "tests performed", "", "", "", "", "", 
  "", "", "", "", 80.56, 1.14963583*^8, 104.957, 19.8, 3.526, 2.063, 
  1729.927, 26.7, 182.634, 7.47, 0.4, 8.5, 7.96, 0.3, 66.6, 0.485}, 
 {"ETH", "Africa", "Ethiopia", "2020-05-30", 1063., 95., 81.286, 8., 0., 
  0.429, 9.246, 0.826, 0.707, 0.07, 0., 0.004, 1.79, "", "", "", "", "", "", 
  "", "", 5034., 106615., 0.927, 0.044, 3808., 0.033, 0.021, 46.8, 
  "tests performed", "", "", "", "", "", "", "", "", "", 80.56, 
  1.14963583*^8, 104.957, 19.8, 3.526, 2.063, 1729.927, 26.7, 182.634, 7.47, 
  0.4, 8.5, 7.96, 0.3, 66.6, 0.485}, {"ETH", "Africa", "Ethiopia", 
  "2020-05-31", 1172., 109., 84.286, 11., 3., 0.857, 10.195, 0.948, 0.733, 
  0.096, 0.026, 0.007, 1.7, "", "", "", "", "", "", "", "", 2836., 109451., 
  0.952, 0.025, 4063., 0.035, 0.021, 48.2, "tests performed", "", "", "", "", 
  "", "", "", "", "", 80.56, 1.14963583*^8, 104.957, 19.8, 3.526, 2.063, 
  1729.927, 26.7, 182.634, 7.47, 0.4, 8.5, 7.96, 0.3, 66.6, 0.485}, 
 {"ETH", "Africa", "Ethiopia", "2020-06-01", 1257., 85., 86., 12., 1., 1., 
  10.934, 0.739, 0.748, 0.104, 0.009, 0.009, 1.63, "", "", "", "", "", "", 
  "", "", 2926., 112377., 0.978, 0.025, 4075., 0.035, 0.021, 47.4, 
  "tests performed", "", "", "", "", "", "", "", "", "", 80.56, 
  1.14963583*^8, 104.957, 19.8, 3.526, 2.063, 1729.927, 26.7, 182.634, 7.47, 
  0.4, 8.5, 7.96, 0.3, 66.6, 0.485}, {"ETH", "Africa", "Ethiopia", 
  "2020-06-02", 1344., 87., 91.857, 14., 2., 1.143, 11.691, 0.757, 0.799, 
  0.122, 0.017, 0.01, 1.61, "", "", "", "", "", "", "", "", 3932., 116309., 
  1.012, 0.034, 4149., 0.036, 0.022, 45.2, "tests performed", "", "", "", "", 
  "", "", "", "", "", 80.56, 1.14963583*^8, 104.957, 19.8, 3.526, 2.063, 
  1729.927, 26.7, 182.634, 7.47, 0.4, 8.5, 7.96, 0.3, 66.6, 0.485}, 
 {"ETH", "Africa", "Ethiopia", "2020-06-03", 1486., 142., 107.857, 17., 3., 
  1.571, 12.926, 1.235, 0.938, 0.148, 0.026, 0.014, 1.61, "", "", "", "", "", 
  "", "", "", 4120., 120429., 1.048, 0.036, 4116., 0.036, 0.026, 38.2, 
  "tests performed", "", "", "", "", "", "", "", "", "", 80.56, 
  1.14963583*^8, 104.957, 19.8, 3.526, 2.063, 1729.927, 26.7, 182.634, 7.47, 
  0.4, 8.5, 7.96, 0.3, 66.6, 0.485}, {"ETH", "Africa", "Ethiopia", 
  "2020-06-04", 1636., 150., 115., 18., 1., 1.571, 14.231, 1.305, 1., 0.157, 
  0.009, 0.014, 1.56, "", "", "", "", "", "", "", "", 5141., 125570., 1.092, 
  0.045, 4143., 0.036, 0.028, 36., "tests performed", "", "", "", "", "", "", 
  "", "", "", 80.56, 1.14963583*^8, 104.957, 19.8, 3.526, 2.063, 1729.927, 
  26.7, 182.634, 7.47, 0.4, 8.5, 7.96, 0.3, 66.6, 0.485}, 
 {"ETH", "Africa", "Ethiopia", "2020-06-05", 1805., 169., 119.571, 19., 1., 
  1.571, 15.701, 1.47, 1.04, 0.165, 0.009, 0.014, 1.49, "", "", "", "", "", 
  "", "", "", 5798., 131368., 1.143, 0.05, 4255., 0.037, 0.028, 35.6, 
  "tests performed", "", "", "", "", "", "", "", "", "", 80.56, 
  1.14963583*^8, 104.957, 19.8, 3.526, 2.063, 1729.927, 26.7, 182.634, 7.47, 
  0.4, 8.5, 7.96, 0.3, 66.6, 0.485}, {"ETH", "Africa", "Ethiopia", 
  "2020-06-06", 1934., 129., 124.429, 20., 1., 1.714, 16.823, 1.122, 1.082, 
  0.174, 0.009, 0.015, 1.41, "", "", "", "", "", "", "", "", 5500., 136868., 
  1.191, 0.048, 4322., 0.038, 0.029, 34.7, "tests performed", "", "", "", "", 
  "", "", "", "", "", 80.56, 1.14963583*^8, 104.957, 19.8, 3.526, 2.063, 
  1729.927, 26.7, 182.634, 7.47, 0.4, 8.5, 7.96, 0.3, 66.6, 0.485}, 
 {"ETH", "Africa", "Ethiopia", "2020-06-07", 2020., 86., 121.143, 27., 7., 
  2.286, 17.571, 0.748, 1.054, 0.235, 0.061, 0.02, 1.37, "", "", "", "", "", 
  "", "", "", 6092., 142960., 1.244, 0.053, 4787., 0.042, 0.025, 39.5, 
  "tests performed", "", "", "", "", "", "", "", "", "", 80.56, 
  1.14963583*^8, 104.957, 19.8, 3.526, 2.063, 1729.927, 26.7, 182.634, 7.47, 
  0.4, 8.5, 7.96, 0.3, 66.6, 0.485}, {"ETH", "Africa", "Ethiopia", 
  "2020-06-08", 2156., 136., 128.429, 27., 0., 2.143, 18.754, 1.183, 1.117, 
  0.235, 0., 0.019, 1.4, "", "", "", "", "", "", "", "", 4775., 147735., 
  1.285, 0.042, 5051., 0.044, 0.025, 39.3, "tests performed", "", "", "", "", 
  "", "", "", "", "", 80.56, 1.14963583*^8, 104.957, 19.8, 3.526, 2.063, 
  1729.927, 26.7, 182.634, 7.47, 0.4, 8.5, 7.96, 0.3, 66.6, 0.485}, 
 {"ETH", "Africa", "Ethiopia", "2020-06-09", 2336., 180., 141.714, 32., 5., 
  2.571, 20.319, 1.566, 1.233, 0.278, 0.043, 0.022, 1.44, "", "", "", "", "", 
  "", "", "", 4599., 152334., 1.325, 0.04, 5146., 0.045, 0.028, 36.3, 
  "tests performed", "", "", "", "", "", "", "", "", "", 80.56, 
  1.14963583*^8, 104.957, 19.8, 3.526, 2.063, 1729.927, 26.7, 182.634, 7.47, 
  0.4, 8.5, 7.96, 0.3, 66.6, 0.485}, {"ETH", "Africa", "Ethiopia", 
  "2020-06-10", 2506., 170., 145.714, 35., 3., 2.571, 21.798, 1.479, 1.267, 
  0.304, 0.026, 0.022, 1.42, "", "", "", "", "", "", "", "", 6187., 158521., 
  1.379, 0.054, 5442., 0.047, 0.027, 37.3, "tests performed", "", "", "", "", 
  "", "", "", "", "", 80.56, 1.14963583*^8, 104.957, 19.8, 3.526, 2.063, 
  1729.927, 26.7, 182.634, 7.47, 0.4, 8.5, 7.96, 0.3, 66.6, 0.485}, 
 {"ETH", "Africa", "Ethiopia", "2020-06-11", 2670., 164., 147.714, 40., 5., 
  3.143, 23.225, 1.427, 1.285, 0.348, 0.043, 0.027, 1.39, "", "", "", "", "", 
  "", "", "", 6630., 165151., 1.437, 0.058, 5654., 0.049, 0.026, 38.3, 
  "tests performed", "", "", "", "", "", "", "", "", "", 80.56, 
  1.14963583*^8, 104.957, 19.8, 3.526, 2.063, 1729.927, 26.7, 182.634, 7.47, 
  0.4, 8.5, 7.96, 0.3, 66.6, 0.485}, {"ETH", "Africa", "Ethiopia", 
  "2020-06-12", 2915., 245., 158.571, 47., 7., 4., 25.356, 2.131, 1.379, 
  0.409, 0.061, 0.035, 1.37, "", "", "", "", "", "", "", "", 5709., 170860., 
  1.486, 0.05, 5642., 0.049, 0.028, 35.6, "tests performed", "", "", "", "", 
  "", "", "", "", "", 80.56, 1.14963583*^8, 104.957, 19.8, 3.526, 2.063, 
  1729.927, 26.7, 182.634, 7.47, 0.4, 8.5, 7.96, 0.3, 66.6, 0.485}, 
 {"ETH", "Africa", "Ethiopia", "2020-06-13", 3166., 251., 176., 55., 8., 5., 
  27.539, 2.183, 1.531, 0.478, 0.07, 0.043, 1.32, "", "", "", "", "", "", "", 
  "", 5644., 176504., 1.535, 0.049, 5662., 0.049, 0.031, 32.2, 
  "tests performed", "", "", "", "", "", "", "", "", "", 80.56, 
  1.14963583*^8, 104.957, 19.8, 3.526, 2.063, 1729.927, 26.7, 182.634, 7.47, 
  0.4, 8.5, 7.96, 0.3, 66.6, 0.485}, {"ETH", "Africa", "Ethiopia", 
  "2020-06-14", 3345., 179., 189.286, 57., 2., 4.286, 29.096, 1.557, 1.646, 
  0.496, 0.017, 0.037, 1.25, "", "", "", "", "", "", "", "", 4845., 181349., 
  1.577, 0.042, 5484., 0.048, 0.035, 29., "tests performed", "", "", "", "", 
  "", "", "", "", "", 80.56, 1.14963583*^8, 104.957, 19.8, 3.526, 2.063, 
  1729.927, 26.7, 182.634, 7.47, 0.4, 8.5, 7.96, 0.3, 66.6, 0.485}, 
 {"ETH", "Africa", "Ethiopia", "2020-06-15", 3521., 176., 195., 60., 3., 
  4.714, 30.627, 1.531, 1.696, 0.522, 0.026, 0.041, 1.18, "", "", "", "", "", 
  "", "", "", 5636., 186985., 1.626, 0.049, 5607., 0.049, 0.035, 28.8, 
  "tests performed", "", "", "", "", "", "", "", "", "", 80.56, 
  1.14963583*^8, 104.957, 19.8, 3.526, 2.063, 1729.927, 26.7, 182.634, 7.47, 
  0.4, 8.5, 7.96, 0.3, 66.6, 0.485}, {"ETH", "Africa", "Ethiopia", 
  "2020-06-16", 3630., 109., 184.857, 61., 1., 4.143, 31.575, 0.948, 1.608, 
  0.531, 0.009, 0.036, 1.12, "", "", "", "", "", "", "", "", 5102., 192087., 
  1.671, 0.044, 5679., 0.049, 0.033, 30.7, "tests performed", "", "", "", "", 
  "", "", "", "", "", 80.56, 1.14963583*^8, 104.957, 19.8, 3.526, 2.063, 
  1729.927, 26.7, 182.634, 7.47, 0.4, 8.5, 7.96, 0.3, 66.6, 0.485}, 
 {"ETH", "Africa", "Ethiopia", "2020-06-17", 3759., 129., 179., 63., 2., 4., 
  32.697, 1.122, 1.557, 0.548, 0.017, 0.035, 1.1, "", "", "", "", "", "", "", 
  "", 5274., 197361., 1.717, 0.046, 5549., 0.048, 0.032, 31., 
  "tests performed", "", "", "", "", "", "", "", "", "", 80.56, 
  1.14963583*^8, 104.957, 19.8, 3.526, 2.063, 1729.927, 26.7, 182.634, 7.47, 
  0.4, 8.5, 7.96, 0.3, 66.6, 0.485}, {"ETH", "Africa", "Ethiopia", 
  "2020-06-18", 3954., 195., 183.429, 65., 2., 3.571, 34.394, 1.696, 1.596, 
  0.565, 0.017, 0.031, 1.1, "", "", "", "", "", "", "", "", 4853., 202214., 
  1.759, 0.042, 5295., 0.046, 0.035, 28.9, "tests performed", "", "", "", "", 
  "", "", "", "", "", 80.56, 1.14963583*^8, 104.957, 19.8, 3.526, 2.063, 
  1729.927, 26.7, 182.634, 7.47, 0.4, 8.5, 7.96, 0.3, 66.6, 0.485}, 
 {"ETH", "Africa", "Ethiopia", "2020-06-19", 4070., 116., 165., 72., 7., 
  3.571, 35.403, 1.009, 1.435, 0.626, 0.061, 0.031, 1.09, "", "", "", "", "", 
  "", "", "", 4809., 207023., 1.801, 0.042, 5166., 0.045, 0.032, 31.3, 
  "tests performed", "", "", "", "", "", "", "", "", "", 80.56, 
  1.14963583*^8, 104.957, 19.8, 3.526, 2.063, 1729.927, 26.7, 182.634, 7.47, 
  0.4, 8.5, 7.96, 0.3, 66.6, 0.485}, {"ETH", "Africa", "Ethiopia", 
  "2020-06-20", 4469., 399., 186.143, 72., 0., 2.429, 38.873, 3.471, 1.619, 
  0.626, 0., 0.021, 1.14, "", "", "", "", "", "", "", "", 4848., 211871., 
  1.843, 0.042, 5052., 0.044, 0.037, 27.1, "tests performed", "", "", "", "", 
  "", "", "", "", "", 80.56, 1.14963583*^8, 104.957, 19.8, 3.526, 2.063, 
  1729.927, 26.7, 182.634, 7.47, 0.4, 8.5, 7.96, 0.3, 66.6, 0.485}, 
 {"ETH", "Africa", "Ethiopia", "2020-06-21", 4532., 63., 169.571, 74., 2., 
  2.429, 39.421, 0.548, 1.475, 0.644, 0.017, 0.021, 1.05, "", "", "", "", "", 
  "", "", "", 4457., 216328., 1.882, 0.039, 4997., 0.043, 0.034, 29.5, 
  "tests performed", "", "", "", "", "", "", "", "", "", 80.56, 
  1.14963583*^8, 104.957, 19.8, 3.526, 2.063, 1729.927, 26.7, 182.634, 7.47, 
  0.4, 8.5, 7.96, 0.3, 66.6, 0.485}, {"ETH", "Africa", "Ethiopia", 
  "2020-06-22", 4663., 131., 163.143, 75., 1., 2.143, 40.561, 1.139, 1.419, 
  0.652, 0.009, 0.019, 1.01, "", "", "", "", "", "", "", "", 3238., 219566., 
  1.91, 0.028, 4654., 0.04, 0.035, 28.5, "tests performed", "", "", "", "", 
  "", "", "", "", "", 80.56, 1.14963583*^8, 104.957, 19.8, 3.526, 2.063, 
  1729.927, 26.7, 182.634, 7.47, 0.4, 8.5, 7.96, 0.3, 66.6, 0.485}, 
 {"ETH", "Africa", "Ethiopia", "2020-06-23", 4848., 185., 174., 75., 0., 2., 
  42.17, 1.609, 1.514, 0.652, 0., 0.017, 1.02, "", "", "", "", "", "", "", 
  "", 3775., 223341., 1.943, 0.033, 4465., 0.039, 0.039, 25.7, 
  "tests performed", "", "", "", "", "", "", "", "", "", 80.56, 
  1.14963583*^8, 104.957, 19.8, 3.526, 2.063, 1729.927, 26.7, 182.634, 7.47, 
  0.4, 8.5, 7.96, 0.3, 66.6, 0.485}, {"ETH", "Africa", "Ethiopia", 
  "2020-06-24", 5034., 186., 182.143, 78., 3., 2.143, 43.788, 1.618, 1.584, 
  0.678, 0.026, 0.019, 0.98, "", "", "", "", "", "", "", "", 4034., 227375., 
  1.978, 0.035, 4288., 0.037, 0.042, 23.5, "tests performed", "", "", "", "", 
  "", "", "", "", "", 80.56, 1.14963583*^8, 104.957, 19.8, 3.526, 2.063, 
  1729.927, 26.7, 182.634, 7.47, 0.4, 8.5, 7.96, 0.3, 66.6, 0.485}, 
 {"ETH", "Africa", "Ethiopia", "2020-06-25", 5175., 141., 174.429, 81., 3., 
  2.286, 45.014, 1.226, 1.517, 0.705, 0.026, 0.02, 0.92, "", "", "", "", "", 
  "", "", "", 4675., 232050., 2.018, 0.041, 4262., 0.037, 0.041, 24.4, 
  "tests performed", "", "", "", "", "", "", "", "", "", 80.56, 
  1.14963583*^8, 104.957, 19.8, 3.526, 2.063, 1729.927, 26.7, 182.634, 7.47, 
  0.4, 8.5, 7.96, 0.3, 66.6, 0.485}, {"ETH", "Africa", "Ethiopia", 
  "2020-06-26", 5425., 250., 193.571, 89., 8., 2.429, 47.189, 2.175, 1.684, 
  0.774, 0.07, 0.021, 0.88, "", "", "", "", "", "", "", "", 5414., 237464., 
  2.066, 0.047, 4349., 0.038, 0.045, 22.5, "tests performed", "", "", "", "", 
  "", "", "", "", "", 80.56, 1.14963583*^8, 104.957, 19.8, 3.526, 2.063, 
  1729.927, 26.7, 182.634, 7.47, 0.4, 8.5, 7.96, 0.3, 66.6, 0.485}, 
 {"ETH", "Africa", "Ethiopia", "2020-06-27", 5570., 145., 157.286, 94., 5., 
  3.143, 48.45, 1.261, 1.368, 0.818, 0.043, 0.027, 0.77, "", "", "", "", "", 
  "", "", "", 5552., 243016., 2.114, 0.048, 4449., 0.039, 0.035, 28.3, 
  "tests performed", "", "", "", "", "", "", "", "", "", 80.56, 
  1.14963583*^8, 104.957, 19.8, 3.526, 2.063, 1729.927, 26.7, 182.634, 7.47, 
  0.4, 8.5, 7.96, 0.3, 66.6, 0.485}, {"ETH", "Africa", "Ethiopia", 
  "2020-06-28", 5689., 119., 165.286, 98., 4., 3.429, 49.485, 1.035, 1.438, 
  0.852, 0.035, 0.03, 0.69, "", "", "", "", "", "", "", "", 3895., 246911., 
  2.148, 0.034, 4369., 0.038, 0.038, 26.4, "tests performed", "", "", "", "", 
  "", "", "", "", "", 80.56, 1.14963583*^8, 104.957, 19.8, 3.526, 2.063, 
  1729.927, 26.7, 182.634, 7.47, 0.4, 8.5, 7.96, 0.3, 66.6, 0.485}, 
 {"ETH", "Africa", "Ethiopia", "2020-06-29", 5846., 157., 169., 103., 5., 4., 
  50.851, 1.366, 1.47, 0.896, 0.043, 0.035, 0.59, "", "", "", "", "", "", "", 
  "", 3693., 250604., 2.18, 0.032, 4434., 0.039, 0.038, 26.2, 
  "tests performed", "", "", "", "", "", "", "", "", "", 80.56, 
  1.14963583*^8, 104.957, 19.8, 3.526, 2.063, 1729.927, 26.7, 182.634, 7.47, 
  0.4, 8.5, 7.96, 0.3, 66.6, 0.485}, {"ETH", "Africa", "Ethiopia", 
  "2020-06-30", 5846., 0., 142.571, 103., 0., 4., 50.851, 0., 1.24, 0.896, 
  0., 0.035, 0.45, "", "", "", "", "", "", "", "", 3300., 253904., 2.209, 
  0.029, 4366., 0.038, 0.033, 30.6, "tests performed", "", "", "", "", "", 
  "", "", "", "", 80.56, 1.14963583*^8, 104.957, 19.8, 3.526, 2.063, 
  1729.927, 26.7, 182.634, 7.47, 0.4, 8.5, 7.96, 0.3, 66.6, 0.485}, 
 {"ETH", "Africa", "Ethiopia", "2020-07-01", 5846., 0., 116., 103., 0., 
  3.571, 50.851, 0., 1.009, 0.896, 0., 0.031, 0.34, "", "", "", "", "", "", 
  "", "", 1398., 255302., 2.221, 0.012, 3990., 0.035, 0.029, 34.4, 
  "tests performed", "", "", "", "", "", "", "", "", "", 80.56, 
  1.14963583*^8, 104.957, 19.8, 3.526, 2.063, 1729.927, 26.7, 182.634, 7.47, 
  0.4, 8.5, 7.96, 0.3, 66.6, 0.485}, {"ETH", "Africa", "Ethiopia", 
  "2020-07-02", 5846., 0., 95.857, 103., 0., 3.143, 50.851, 0., 0.834, 0.896, 
  0., 0.027, 0.26, "", "", "", "", "", "", "", "", 1346., 256648., 2.232, 
  0.012, 3514., 0.031, 0.027, 36.7, "tests performed", "", "", "", "", "", 
  "", "", "", "", 80.56, 1.14963583*^8, 104.957, 19.8, 3.526, 2.063, 
  1729.927, 26.7, 182.634, 7.47, 0.4, 8.5, 7.96, 0.3, 66.6, 0.485}, 
 {"ETH", "Africa", "Ethiopia", "2020-07-03", 5846., 0., 60.143, 103., 0., 2., 
  50.851, 0., 0.523, 0.896, 0., 0.017, 0.21, "", "", "", "", "", "", "", "", 
  1742., 258390., 2.248, 0.015, 2989., 0.026, 0.02, 49.7, "tests performed", 
  "", "", "", "", "", "", "", "", "", 80.56, 1.14963583*^8, 104.957, 19.8, 
  3.526, 2.063, 1729.927, 26.7, 182.634, 7.47, 0.4, 8.5, 7.96, 0.3, 66.6, 
  0.485}, {"ETH", "Africa", "Ethiopia", "2020-07-04", 5846., 0., 39.429, 
  103., 0., 1.286, 50.851, 0., 0.343, 0.896, 0., 0.011, 0.21, "", "", "", "", 
  "", "", "", "", 2192., 260582., 2.267, 0.019, 2509., 0.022, 0.016, 63.6, 
  "tests performed", "", "", "", "", "", "", "", "", "", 80.56, 
  1.14963583*^8, 104.957, 19.8, 3.526, 2.063, 1729.927, 26.7, 182.634, 7.47, 
  0.4, 8.5, 7.96, 0.3, 66.6, 0.485}, {"ETH", "Africa", "Ethiopia", 
  "2020-07-05", 5846., 0., 22.429, 103., 0., 0.714, 50.851, 0., 0.195, 0.896, 
  0., 0.006, 0.27, "", "", "", "", "", "", "", "", 3315., 263897., 2.295, 
  0.029, 2427., 0.021, 0.009, 108.2, "tests performed", "", "", "", "", "", 
  "", "", "", "", 80.56, 1.14963583*^8, 104.957, 19.8, 3.526, 2.063, 
  1729.927, 26.7, 182.634, 7.47, 0.4, 8.5, 7.96, 0.3, 66.6, 0.485}, 
 {"ETH", "Africa", "Ethiopia", "2020-07-06", 5846., 0., 0., 103., 0., 0., 
  50.851, 0., 0., 0.896, 0., 0., 0.33, "", "", "", "", "", "", "", "", 2426., 
  266323., 2.317, 0.021, 2246., 0.02, 0., "", "tests performed", "", "", "", 
  "", "", "", "", "", "", 80.56, 1.14963583*^8, 104.957, 19.8, 3.526, 2.063, 
  1729.927, 26.7, 182.634, 7.47, 0.4, 8.5, 7.96, 0.3, 66.6, 0.485}, 
 {"ETH", "Africa", "Ethiopia", "2020-07-07", 5846., 0., 0., 103., 0., 0., 
  50.851, 0., 0., 0.896, 0., 0., 0.44, "", "", "", "", "", "", "", "", 1969., 
  268292., 2.334, 0.017, 2055., 0.018, 0., "", "tests performed", "", "", "", 
  "", "", "", "", "", "", 80.56, 1.14963583*^8, 104.957, 19.8, 3.526, 2.063, 
  1729.927, 26.7, 182.634, 7.47, 0.4, 8.5, 7.96, 0.3, 66.6, 0.485}, 
 {"ETH", "Africa", "Ethiopia", "2020-07-08", 6774., 928., 132.571, 120., 17., 
  2.429, 58.923, 8.072, 1.153, 1.044, 0.148, 0.021, 0.59, "", "", "", "", "", 
  "", "", "", 4162., 272454., 2.37, 0.036, 2450., 0.021, 0.054, 18.5, 
  "tests performed", "", "", "", "", "", "", "", "", "", 80.56, 
  1.14963583*^8, 104.957, 19.8, 3.526, 2.063, 1729.927, 26.7, 182.634, 7.47, 
  0.4, 8.5, 7.96, 0.3, 66.6, 0.485}, {"ETH", "Africa", "Ethiopia", 
  "2020-07-09", 6973., 199., 161., 120., 0., 2.429, 60.654, 1.731, 1.4, 
  1.044, 0., 0.021, 0.75, "", "", "", "", "", "", "", "", 3476., 275930., 
  2.4, 0.03, 2755., 0.024, 0.058, 17.1, "tests performed", "", "", "", "", 
  "", "", "", "", "", 80.56, 1.14963583*^8, 104.957, 19.8, 3.526, 2.063, 
  1729.927, 26.7, 182.634, 7.47, 0.4, 8.5, 7.96, 0.3, 66.6, 0.485}, 
 {"ETH", "Africa", "Ethiopia", "2020-07-10", 7120., 147., 182., 124., 4., 3., 
  61.933, 1.279, 1.583, 1.079, 0.035, 0.026, 0.86, "", "", "", "", "", "", 
  "", "", 5139., 281069., 2.445, 0.045, 3240., 0.028, 0.056, 17.8, 
  "tests performed", "", "", "", "", "", "", "", "", "", 80.56, 
  1.14963583*^8, 104.957, 19.8, 3.526, 2.063, 1729.927, 26.7, 182.634, 7.47, 
  0.4, 8.5, 7.96, 0.3, 66.6, 0.485}, {"ETH", "Africa", "Ethiopia", 
  "2020-07-11", 7402., 282., 222.286, 124., 0., 3., 64.386, 2.453, 1.934, 
  1.079, 0., 0.026, 0.98, "", "", "", "", "", "", "", "", 4559., 285628., 
  2.485, 0.04, 3578., 0.031, 0.062, 16.1, "tests performed", "", "", "", "", 
  "", "", "", "", "", 80.56, 1.14963583*^8, 104.957, 19.8, 3.526, 2.063, 
  1729.927, 26.7, 182.634, 7.47, 0.4, 8.5, 7.96, 0.3, 66.6, 0.485}, 
 {"ETH", "Africa", "Ethiopia", "2020-07-12", 7560., 158., 244.857, 127., 3., 
  3.429, 65.76, 1.374, 2.13, 1.105, 0.026, 0.03, 1.05, "", "", "", "", "", 
  "", "", "", 3922., 289550., 2.519, 0.034, 3665., 0.032, 0.067, 15., 
  "tests performed", "", "", "", "", "", "", "", "", "", 80.56, 
  1.14963583*^8, 104.957, 19.8, 3.526, 2.063, 1729.927, 26.7, 182.634, 7.47, 
  0.4, 8.5, 7.96, 0.3, 66.6, 0.485}, {"ETH", "Africa", "Ethiopia", 
  "2020-07-13", 7766., 206., 274.286, 128., 1., 3.571, 67.552, 1.792, 2.386, 
  1.113, 0.009, 0.031, 1.12, "", "", "", "", "", "", "", "", 4385., 293935., 
  2.557, 0.038, 3945., 0.034, 0.07, 14.4, "tests performed", "", "", "", "", 
  "", "", "", "", "", 80.56, 1.14963583*^8, 104.957, 19.8, 3.526, 2.063, 
  1729.927, 26.7, 182.634, 7.47, 0.4, 8.5, 7.96, 0.3, 66.6, 0.485}, 
 {"ETH", "Africa", "Ethiopia", "2020-07-14", 7969., 203., 303.286, 139., 11., 
  5.143, 69.318, 1.766, 2.638, 1.209, 0.096, 0.045, 1.2, "", "", "", "", "", 
  "", "", "", 3607., 297542., 2.588, 0.031, 4179., 0.036, 0.073, 13.8, 
  "tests performed", "", "", "", "", "", "", "", "", "", 80.56, 
  1.14963583*^8, 104.957, 19.8, 3.526, 2.063, 1729.927, 26.7, 182.634, 7.47, 
  0.4, 8.5, 7.96, 0.3, 66.6, 0.485}, {"ETH", "Africa", "Ethiopia", 
  "2020-07-15", 8181., 212., 201., 146., 7., 3.714, 71.162, 1.844, 1.748, 
  1.27, 0.061, 0.032, 1.29, "", "", "", "", "", "", "", "", 5186., 302728., 
  2.633, 0.045, 4325., 0.038, 0.046, 21.5, "tests performed", "", "", "", "", 
  "", "", "", "", "", 80.56, 1.14963583*^8, 104.957, 19.8, 3.526, 2.063, 
  1729.927, 26.7, 182.634, 7.47, 0.4, 8.5, 7.96, 0.3, 66.6, 0.485}, 
 {"ETH", "Africa", "Ethiopia", "2020-07-16", 8475., 294., 214.571, 148., 2., 
  4., 73.719, 2.557, 1.866, 1.287, 0.017, 0.035, 1.38, "", "", "", "", "", 
  "", "", "", 6911., 309639., 2.693, 0.06, 4816., 0.042, 0.045, 22.4, 
  "tests performed", "", "", "", "", "", "", "", "", "", 80.56, 
  1.14963583*^8, 104.957, 19.8, 3.526, 2.063, 1729.927, 26.7, 182.634, 7.47, 
  0.4, 8.5, 7.96, 0.3, 66.6, 0.485}, {"ETH", "Africa", "Ethiopia", 
  "2020-07-17", 8803., 328., 240.429, 150., 2., 3.714, 76.572, 2.853, 2.091, 
  1.305, 0.017, 0.032, 1.46, "", "", "", "", "", "", "", "", 7407., 317046., 
  2.758, 0.064, 5140., 0.045, 0.047, 21.4, "tests performed", "", "", "", "", 
  "", "", "", "", "", 80.56, 1.14963583*^8, 104.957, 19.8, 3.526, 2.063, 
  1729.927, 26.7, 182.634, 7.47, 0.4, 8.5, 7.96, 0.3, 66.6, 0.485}, 
 {"ETH", "Africa", "Ethiopia", "2020-07-18", 9147., 344., 249.286, 163., 13., 
  5.571, 79.564, 2.992, 2.168, 1.418, 0.113, 0.048, 1.54, "", "", "", "", "", 
  "", "", "", 6886., 323932., 2.818, 0.06, 5472., 0.048, 0.046, 22., 
  "tests performed", "", "", "", "", "", "", "", "", "", 80.56, 
  1.14963583*^8, 104.957, 19.8, 3.526, 2.063, 1729.927, 26.7, 182.634, 7.47, 
  0.4, 8.5, 7.96, 0.3, 66.6, 0.485}, {"ETH", "Africa", "Ethiopia", 
  "2020-07-19", 9503., 356., 277.571, 167., 4., 5.714, 82.661, 3.097, 2.414, 
  1.453, 0.035, 0.05, 1.64, "", "", "", "", "", "", "", "", 7334., 331266., 
  2.881, 0.064, 5959., 0.052, 0.047, 21.5, "tests performed", "", "", "", "", 
  "", "", "", "", "", 80.56, 1.14963583*^8, 104.957, 19.8, 3.526, 2.063, 
  1729.927, 26.7, 182.634, 7.47, 0.4, 8.5, 7.96, 0.3, 66.6, 0.485}, 
 {"ETH", "Africa", "Ethiopia", "2020-07-20", 10207., 704., 348.714, 170., 3., 
  6., 88.785, 6.124, 3.033, 1.479, 0.026, 0.052, 1.75, "", "", "", "", "", 
  "", "", "", 5056., 336322., 2.925, 0.044, 6055., 0.053, 0.058, 17.4, 
  "tests performed", "", "", "", "", "", "", "", "", "", 80.56, 
  1.14963583*^8, 104.957, 19.8, 3.526, 2.063, 1729.927, 26.7, 182.634, 7.47, 
  0.4, 8.5, 7.96, 0.3, 66.6, 0.485}, {"ETH", "Africa", "Ethiopia", 
  "2020-07-21", 11072., 865., 443.286, 180., 10., 5.857, 96.309, 7.524, 
  3.856, 1.566, 0.087, 0.051, 1.74, "", "", "", "", "", "", "", "", 6544., 
  342866., 2.982, 0.057, 6475., 0.056, 0.068, 14.6, "tests performed", "", 
  "", "", "", "", "", "", "", "", 80.56, 1.14963583*^8, 104.957, 19.8, 3.526, 
  2.063, 1729.927, 26.7, 182.634, 7.47, 0.4, 8.5, 7.96, 0.3, 66.6, 0.485}, 
 {"ETH", "Africa", "Ethiopia", "2020-07-22", 11524., 452., 477.571, 188., 8., 
  6., 100.24, 3.932, 4.154, 1.635, 0.07, 0.052, 1.6, "", "", "", "", "", "", 
  "", "", 7294., 350160., 3.046, 0.063, 6776., 0.059, 0.07, 14.2, 
  "tests performed", "", "", "", "", "", "", "", "", "", 80.56, 
  1.14963583*^8, 104.957, 19.8, 3.526, 2.063, 1729.927, 26.7, 182.634, 7.47, 
  0.4, 8.5, 7.96, 0.3, 66.6, 0.485}, {"ETH", "Africa", "Ethiopia", 
  "2020-07-23", 11933., 409., 494., 197., 9., 7., 103.798, 3.558, 4.297, 
  1.714, 0.078, 0.061, 1.5, "", "", "", "", "", "", "", "", 6898., 357058., 
  3.106, 0.06, 6774., 0.059, 0.073, 13.7, "tests performed", "", "", "", "", 
  "", "", "", "", "", 80.56, 1.14963583*^8, 104.957, 19.8, 3.526, 2.063, 
  1729.927, 26.7, 182.634, 7.47, 0.4, 8.5, 7.96, 0.3, 66.6, 0.485}, 
 {"ETH", "Africa", "Ethiopia", "2020-07-24", 12693., 760., 555.714, 200., 3., 
  7.143, 110.409, 6.611, 4.834, 1.74, 0.026, 0.062, 1.47, "", "", "", "", "", 
  "", "", "", 7264., 364322., 3.169, 0.063, 6754., 0.059, 0.082, 12.2, 
  "tests performed", "", "", "", "", "", "", "", "", "", 80.56, 
  1.14963583*^8, 104.957, 19.8, 3.526, 2.063, 1729.927, 26.7, 182.634, 7.47, 
  0.4, 8.5, 7.96, 0.3, 66.6, 0.485}, {"ETH", "Africa", "Ethiopia", 
  "2020-07-25", 13248., 555., 585.857, 209., 9., 6.571, 115.236, 4.828, 
  5.096, 1.818, 0.078, 0.057, 1.41, "", "", "", "", "", "", "", "", 8490., 
  372812., 3.243, 0.074, 6983., 0.061, 0.084, 11.9, "tests performed", "", 
  "", "", "", "", "", "", "", "", 80.56, 1.14963583*^8, 104.957, 19.8, 3.526, 
  2.063, 1729.927, 26.7, 182.634, 7.47, 0.4, 8.5, 7.96, 0.3, 66.6, 0.485}, 
 {"ETH", "Africa", "Ethiopia", "2020-07-26", 13968., 720., 637.857, 223., 
  14., 8., 121.499, 6.263, 5.548, 1.94, 0.122, 0.07, 1.39, "", "", "", "", 
  "", "", "", "", 9527., 382339., 3.326, 0.083, 7296., 0.063, 0.087, 11.4, 
  "tests performed", "", "", "", "", "", "", "", "", "", 80.56, 
  1.14963583*^8, 104.957, 19.8, 3.526, 2.063, 1729.927, 26.7, 182.634, 7.47, 
  0.4, 8.5, 7.96, 0.3, 66.6, 0.485}, {"ETH", "Africa", "Ethiopia", 
  "2020-07-27", 14547., 579., 620., 228., 5., 8.286, 126.536, 5.036, 5.393, 
  1.983, 0.043, 0.072, 1.33, "", "", "", "", "", "", "", "", 7009., 389348., 
  3.387, 0.061, 7575., 0.066, 0.082, 12.2, "tests performed", "", "", "", "", 
  "", "", "", "", "", 80.56, 1.14963583*^8, 104.957, 19.8, 3.526, 2.063, 
  1729.927, 26.7, 182.634, 7.47, 0.4, 8.5, 7.96, 0.3, 66.6, 0.485}, 
 {"ETH", "Africa", "Ethiopia", "2020-07-28", 15200., 653., 589.714, 239., 
  11., 8.429, 132.216, 5.68, 5.13, 2.079, 0.096, 0.073, 1.3, "", "", "", "", 
  "", "", "", "", 6503., 395851., 3.443, 0.057, 7569., 0.066, 0.078, 12.8, 
  "tests performed", "", "", "", "", "", "", "", "", "", 80.56, 
  1.14963583*^8, 104.957, 19.8, 3.526, 2.063, 1729.927, 26.7, 182.634, 7.47, 
  0.4, 8.5, 7.96, 0.3, 66.6, 0.485}, {"ETH", "Africa", "Ethiopia", 
  "2020-07-29", 15810., 610., 612.286, 253., 14., 9.286, 137.522, 5.306, 
  5.326, 2.201, 0.122, 0.081, 1.28, "", "", "", "", "", "", "", "", 7760., 
  403611., 3.511, 0.067, 7636., 0.066, 0.08, 12.5, "tests performed", "", "", 
  "", "", "", "", "", "", "", 80.56, 1.14963583*^8, 104.957, 19.8, 3.526, 
  2.063, 1729.927, 26.7, 182.634, 7.47, 0.4, 8.5, 7.96, 0.3, 66.6, 0.485}, 
 {"ETH", "Africa", "Ethiopia", "2020-07-30", 16615., 805., 668.857, 263., 
  10., 9.429, 144.524, 7.002, 5.818, 2.288, 0.087, 0.082, 1.26, "", "", "", 
  "", "", "", "", "", 9786., 413397., 3.596, 0.085, 8048., 0.07, 0.083, 12., 
  "tests performed", "", "", "", "", "", "", "", "", "", 80.56, 
  1.14963583*^8, 104.957, 19.8, 3.526, 2.063, 1729.927, 26.7, 182.634, 7.47, 
  0.4, 8.5, 7.96, 0.3, 66.6, 0.485}, {"ETH", "Africa", "Ethiopia", 
  "2020-07-31", 17530., 915., 691., 274., 11., 10.571, 152.483, 7.959, 6.011, 
  2.383, 0.096, 0.092, 1.2, "", "", "", "", "", "", "", "", 8957., 422354., 
  3.674, 0.078, 8290., 0.072, 0.083, 12., "tests performed", "", "", "", "", 
  "", "", "", "", "", 80.56, 1.14963583*^8, 104.957, 19.8, 3.526, 2.063, 
  1729.927, 26.7, 182.634, 7.47, 0.4, 8.5, 7.96, 0.3, 66.6, 0.485}, 
 {"ETH", "Africa", "Ethiopia", "2020-08-01", 17999., 469., 678.714, 284., 
  10., 10.714, 156.563, 4.08, 5.904, 2.47, 0.087, 0.093, 1.13, "", "", "", 
  "", "", "", "", "", 7358., 429712., 3.738, 0.064, 8129., 0.071, 0.083, 12., 
  "tests performed", "", "", "", "", "", "", "", "", "", 80.56, 
  1.14963583*^8, 104.957, 19.8, 3.526, 2.063, 1729.927, 26.7, 182.634, 7.47, 
  0.4, 8.5, 7.96, 0.3, 66.6, 0.485}, {"ETH", "Africa", "Ethiopia", 
  "2020-08-02", 18706., 707., 676.857, 310., 26., 12.429, 162.712, 6.15, 
  5.888, 2.697, 0.226, 0.108, 1.11, "", "", "", "", "", "", "", "", 7607., 
  437319., 3.804, 0.066, 7854., 0.068, 0.086, 11.6, "tests performed", "", 
  "", "", "", "", "", "", "", "", 80.56, 1.14963583*^8, 104.957, 19.8, 3.526, 
  2.063, 1729.927, 26.7, 182.634, 7.47, 0.4, 8.5, 7.96, 0.3, 66.6, 0.485}, 
 {"ETH", "Africa", "Ethiopia", "2020-08-03", 19289., 583., 677.429, 336., 
  26., 15.429, 167.784, 5.071, 5.893, 2.923, 0.226, 0.134, 1.07, "", "", "", 
  "", "", "", "", "", 6907., 444226., 3.864, 0.06, 7840., 0.068, 0.086, 11.6, 
  "tests performed", "", "", "", "", "", "", "", "", "", 80.56, 
  1.14963583*^8, 104.957, 19.8, 3.526, 2.063, 1729.927, 26.7, 182.634, 7.47, 
  0.4, 8.5, 7.96, 0.3, 66.6, 0.485}, {"ETH", "Africa", "Ethiopia", 
  "2020-08-04", 19877., 588., 668.143, 343., 7., 14.857, 172.898, 5.115, 
  5.812, 2.984, 0.061, 0.129, 1.05, "", "", "", "", "", "", "", "", 8201., 
  452427., 3.935, 0.071, 8082., 0.07, 0.083, 12.1, "tests performed", "", "", 
  "", "", "", "", "", "", "", 80.56, 1.14963583*^8, 104.957, 19.8, 3.526, 
  2.063, 1729.927, 26.7, 182.634, 7.47, 0.4, 8.5, 7.96, 0.3, 66.6, 0.485}, 
 {"ETH", "Africa", "Ethiopia", "2020-08-05", 20336., 459., 646.571, 356., 
  13., 14.714, 176.891, 3.993, 5.624, 3.097, 0.113, 0.128, 1.04, "", "", "", 
  "", "", "", "", "", 7319., 459746., 3.999, 0.064, 8019., 0.07, 0.081, 12.4, 
  "tests performed", "", "", "", "", "", "", "", "", "", 80.56, 
  1.14963583*^8, 104.957, 19.8, 3.526, 2.063, 1729.927, 26.7, 182.634, 7.47, 
  0.4, 8.5, 7.96, 0.3, 66.6, 0.485}, {"ETH", "Africa", "Ethiopia", 
  "2020-08-06", 20900., 564., 612.143, 365., 9., 14.571, 181.797, 4.906, 
  5.325, 3.175, 0.078, 0.127, 1.05, "", "", "", "", "", "", "", "", 9068., 
  468814., 4.078, 0.079, 7917., 0.069, 0.077, 12.9, "tests performed", "", 
  "", "", "", "", "", "", "", "", 80.56, 1.14963583*^8, 104.957, 19.8, 3.526, 
  2.063, 1729.927, 26.7, 182.634, 7.47, 0.4, 8.5, 7.96, 0.3, 66.6, 0.485}, 
 {"ETH", "Africa", "Ethiopia", "2020-08-07", 21452., 552., 560.286, 380., 
  15., 15.143, 186.598, 4.802, 4.874, 3.305, 0.13, 0.132, 1.07, "", "", "", 
  "", "", "", "", "", 9203., 478017., 4.158, 0.08, 7952., 0.069, 0.07, 14.2, 
  "tests performed", "", "", "", "", "", "", "", "", "", 80.56, 
  1.14963583*^8, 104.957, 19.8, 3.526, 2.063, 1729.927, 26.7, 182.634, 7.47, 
  0.4, 8.5, 7.96, 0.3, 66.6, 0.485}, {"ETH", "Africa", "Ethiopia", 
  "2020-08-08", 22253., 801., 607.714, 390., 10., 15.143, 193.566, 6.967, 
  5.286, 3.392, 0.087, 0.132, 1.13, "", "", "", "", "", "", "", "", 10919., 
  488936., 4.253, 0.095, 8461., 0.074, 0.072, 13.9, "tests performed", "", 
  "", "", "", "", "", "", "", "", 80.56, 1.14963583*^8, 104.957, 19.8, 3.526, 
  2.063, 1729.927, 26.7, 182.634, 7.47, 0.4, 8.5, 7.96, 0.3, 66.6, 0.485}, 
 {"ETH", "Africa", "Ethiopia", "2020-08-09", 22818., 565., 587.429, 407., 
  17., 13.857, 198.48, 4.915, 5.11, 3.54, 0.148, 0.121, 1.16, "", "", "", "", 
  "", "", "", "", 9035., 497971., 4.332, 0.079, 8665., 0.075, 0.068, 14.8, 
  "tests performed", "", "", "", "", "", "", "", "", "", 80.56, 
  1.14963583*^8, 104.957, 19.8, 3.526, 2.063, 1729.927, 26.7, 182.634, 7.47, 
  0.4, 8.5, 7.96, 0.3, 66.6, 0.485}, {"ETH", "Africa", "Ethiopia", 
  "2020-08-10", 23591., 773., 614.571, 420., 13., 12., 205.204, 6.724, 5.346, 
  3.653, 0.113, 0.104, 1.22, "", "", "", "", "", "", "", "", 11039., 509010., 
  4.428, 0.096, 9255., 0.081, 0.066, 15.1, "tests performed", "", "", "", "", 
  "", "", "", "", "", 80.56, 1.14963583*^8, 104.957, 19.8, 3.526, 2.063, 
  1729.927, 26.7, 182.634, 7.47, 0.4, 8.5, 7.96, 0.3, 66.6, 0.485}, 
 {"ETH", "Africa", "Ethiopia", "2020-08-11", 24175., 584., 614., 440., 20., 
  13.857, 210.284, 5.08, 5.341, 3.827, 0.174, 0.121, 1.27, "", "", "", "", 
  "", "", "", "", 11881., 520891., 4.531, 0.103, 9781., 0.085, 0.063, 15.9, 
  "tests performed", "", "", "", "", "", "", "", "", "", 80.56, 
  1.14963583*^8, 104.957, 19.8, 3.526, 2.063, 1729.927, 26.7, 182.634, 7.47, 
  0.4, 8.5, 7.96, 0.3, 66.6, 0.485}, {"ETH", "Africa", "Ethiopia", 
  "2020-08-12", 25118., 943., 683.143, 463., 23., 15.286, 218.487, 8.203, 
  5.942, 4.027, 0.2, 0.133, 1.35, "", "", "", "", "", "", "", "", 14540., 
  535431., 4.657, 0.126, 10812., 0.094, 0.063, 15.8, "tests performed", "", 
  "", "", "", "", "", "", "", "", 80.56, 1.14963583*^8, 104.957, 19.8, 3.526, 
  2.063, 1729.927, 26.7, 182.634, 7.47, 0.4, 8.5, 7.96, 0.3, 66.6, 0.485}, 
 {"ETH", "Africa", "Ethiopia", "2020-08-13", 26204., 1086., 757.714, 479., 
  16., 16.286, 227.933, 9.446, 6.591, 4.167, 0.139, 0.142, 1.4, "", "", "", 
  "", "", "", "", "", 14688., 550119., 4.785, 0.128, 11615., 0.101, 0.065, 
  15.3, "tests performed", "", "", "", "", "", "", "", "", "", 80.56, 
  1.14963583*^8, 104.957, 19.8, 3.526, 2.063, 1729.927, 26.7, 182.634, 7.47, 
  0.4, 8.5, 7.96, 0.3, 66.6, 0.485}, {"ETH", "Africa", "Ethiopia", 
  "2020-08-14", 27242., 1038., 827.143, 492., 13., 16., 236.962, 9.029, 
  7.195, 4.28, 0.113, 0.139, 1.43, "", "", "", "", "", "", "", "", 17323., 
  567442., 4.936, 0.151, 12775., 0.111, 0.065, 15.4, "tests performed", "", 
  "", "", "", "", "", "", "", "", 80.56, 1.14963583*^8, 104.957, 19.8, 3.526, 
  2.063, 1729.927, 26.7, 182.634, 7.47, 0.4, 8.5, 7.96, 0.3, 66.6, 0.485}, 
 {"ETH", "Africa", "Ethiopia", "2020-08-15", 28894., 1652., 948.714, 509., 
  17., 17., 251.332, 14.37, 8.252, 4.427, 0.148, 0.148, 1.47, "", "", "", "", 
  "", "", "", "", 22252., 589694., 5.129, 0.194, 14394., 0.125, 0.066, 15.2, 
  "tests performed", "", "", "", "", "", "", "", "", "", 80.56, 
  1.14963583*^8, 104.957, 19.8, 3.526, 2.063, 1729.927, 26.7, 182.634, 7.47, 
  0.4, 8.5, 7.96, 0.3, 66.6, 0.485}, {"ETH", "Africa", "Ethiopia", 
  "2020-08-16", 29876., 982., 1008.286, 528., 19., 17.286, 259.874, 8.542, 
  8.77, 4.593, 0.165, 0.15, 1.44, "", "", "", "", "", "", "", "", 19769., 
  609463., 5.301, 0.172, 15927., 0.139, 0.063, 15.8, "tests performed", "", 
  "", "", "", "", "", "", "", "", 80.56, 1.14963583*^8, 104.957, 19.8, 3.526, 
  2.063, 1729.927, 26.7, 182.634, 7.47, 0.4, 8.5, 7.96, 0.3, 66.6, 0.485}, 
 {"ETH", "Africa", "Ethiopia", "2020-08-17", 31336., 1460., 1106.429, 544., 
  16., 17.714, 272.573, 12.7, 9.624, 4.732, 0.139, 0.154, 1.44, "", "", "", 
  "", "", "", "", "", 19747., 629210., 5.473, 0.172, 17171., 0.149, 0.064, 
  15.5, "tests performed", "", "", "", "", "", "", "", "", "", 80.56, 
  1.14963583*^8, 104.957, 19.8, 3.526, 2.063, 1729.927, 26.7, 182.634, 7.47, 
  0.4, 8.5, 7.96, 0.3, 66.6, 0.485}, {"ETH", "Africa", "Ethiopia", 
  "2020-08-18", 32722., 1386., 1221., 572., 28., 18.857, 284.629, 12.056, 
  10.621, 4.975, 0.244, 0.164, 1.42, "", "", "", "", "", "", "", "", 22101., 
  651311., 5.665, 0.192, 18631., 0.162, 0.066, 15.3, "tests performed", "", 
  "", "", "", "", "", "", "", "", 80.56, 1.14963583*^8, 104.957, 19.8, 3.526, 
  2.063, 1729.927, 26.7, 182.634, 7.47, 0.4, 8.5, 7.96, 0.3, 66.6, 0.485}, 
 {"ETH", "Africa", "Ethiopia", "2020-08-19", 34058., 1336., 1277.143, 600., 
  28., 19.571, 296.25, 11.621, 11.109, 5.219, 0.244, 0.17, 1.39, "", "", "", 
  "", "", "", "", "", 21326., 672637., 5.851, 0.186, 19601., 0.17, 0.065, 
  15.3, "tests performed", "", "", "", "", "", "", "", "", "", 80.56, 
  1.14963583*^8, 104.957, 19.8, 3.526, 2.063, 1729.927, 26.7, 182.634, 7.47, 
  0.4, 8.5, 7.96, 0.3, 66.6, 0.485}, {"ETH", "Africa", "Ethiopia", 
  "2020-08-20", 35836., 1778., 1376., 620., 20., 20.143, 311.716, 15.466, 
  11.969, 5.393, 0.174, 0.175, 1.37, "", "", "", "", "", "", "", "", 21456., 
  694093., 6.038, 0.187, 20568., 0.179, 0.067, 14.9, "tests performed", "", 
  "", "", "", "", "", "", "", "", 80.56, 1.14963583*^8, 104.957, 19.8, 3.526, 
  2.063, 1729.927, 26.7, 182.634, 7.47, 0.4, 8.5, 7.96, 0.3, 66.6, 0.485}, 
 {"ETH", "Africa", "Ethiopia", "2020-08-21", 37665., 1829., 1489., 637., 17., 
  20.714, 327.625, 15.909, 12.952, 5.541, 0.148, 0.18, 1.32, "", "", "", "", 
  "", "", "", "", 23035., 717128., 6.238, 0.2, 21384., 0.186, 0.07, 14.4, 
  "tests performed", "", "", "", "", "", "", "", "", "", 80.56, 
  1.14963583*^8, 104.957, 19.8, 3.526, 2.063, 1729.927, 26.7, 182.634, 7.47, 
  0.4, 8.5, 7.96, 0.3, 66.6, 0.485}, {"ETH", "Africa", "Ethiopia", 
  "2020-08-22", 39033., 1368., 1448.429, 662., 25., 21.857, 339.525, 11.899, 
  12.599, 5.758, 0.217, 0.19, 1.26, "", "", "", "", "", "", "", "", 19776., 
  736904., 6.41, 0.172, 21030., 0.183, 0.069, 14.5, "tests performed", "", 
  "", "", "", "", "", "", "", "", 80.56, 1.14963583*^8, 104.957, 19.8, 3.526, 
  2.063, 1729.927, 26.7, 182.634, 7.47, 0.4, 8.5, 7.96, 0.3, 66.6, 0.485}, 
 {"ETH", "Africa", "Ethiopia", "2020-08-23", 40671., 1638., 1542.143, 678., 
  16., 21.429, 353.773, 14.248, 13.414, 5.898, 0.139, 0.186, 1.23, "", "", 
  "", "", "", "", "", "", 20153., 757057., 6.585, 0.175, 21085., 0.183, 
  0.073, 13.7, "tests performed", "", "", "", "", "", "", "", "", "", 80.56, 
  1.14963583*^8, 104.957, 19.8, 3.526, 2.063, 1729.927, 26.7, 182.634, 7.47, 
  0.4, 8.5, 7.96, 0.3, 66.6, 0.485}, {"ETH", "Africa", "Ethiopia", 
  "2020-08-24", 42143., 1472., 1543.857, 692., 14., 21.143, 366.577, 12.804, 
  13.429, 6.019, 0.122, 0.184, 1.18, "", "", "", "", "", "", "", "", 18851., 
  775908., 6.749, 0.164, 20957., 0.182, 0.074, 13.6, "tests performed", "", 
  "", "", "", "", "", "", "", "", 80.56, 1.14963583*^8, 104.957, 19.8, 3.526, 
  2.063, 1729.927, 26.7, 182.634, 7.47, 0.4, 8.5, 7.96, 0.3, 66.6, 0.485}, 
 {"ETH", "Africa", "Ethiopia", "2020-08-25", 43688., 1545., 1566.571, 709., 
  17., 19.571, 380.016, 13.439, 13.627, 6.167, 0.148, 0.17, 1.14, "", "", "", 
  "", "", "", "", "", 18778., 794686., 6.913, 0.163, 20482., 0.178, 0.076, 
  13.1, "tests performed", "", "", "", "", "", "", "", "", "", 80.56, 
  1.14963583*^8, 104.957, 19.8, 3.526, 2.063, 1729.927, 26.7, 182.634, 7.47, 
  0.4, 8.5, 7.96, 0.3, 66.6, 0.485}, {"ETH", "Africa", "Ethiopia", 
  "2020-08-26", 45221., 1533., 1594.714, 725., 16., 17.857, 393.351, 13.335, 
  13.871, 6.306, 0.139, 0.155, 1.1, "", "", "", "", "", "", "", "", 18724., 
  813410., 7.075, 0.163, 20110., 0.175, 0.079, 12.6, "tests performed", "", 
  "", "", "", "", "", "", "", "", 80.56, 1.14963583*^8, 104.957, 19.8, 3.526, 
  2.063, 1729.927, 26.7, 182.634, 7.47, 0.4, 8.5, 7.96, 0.3, 66.6, 0.485}, 
 {"ETH", "Africa", "Ethiopia", "2020-08-27", 46407., 1186., 1510.143, 745., 
  20., 17.857, 403.667, 10.316, 13.136, 6.48, 0.174, 0.155, 1.06, "", "", "", 
  "", "", "", "", "", 18060., 831470., 7.232, 0.157, 19625., 0.171, 0.077, 
  13., "tests performed", "", "", "", "", "", "", "", "", "", 80.56, 
  1.14963583*^8, 104.957, 19.8, 3.526, 2.063, 1729.927, 26.7, 182.634, 7.47, 
  0.4, 8.5, 7.96, 0.3, 66.6, 0.485}, {"ETH", "Africa", "Ethiopia", 
  "2020-08-28", 48140., 1733., 1496.429, 758., 13., 17.286, 418.741, 15.074, 
  13.017, 6.593, 0.113, 0.15, 1.04, "", "", "", "", "", "", "", "", 18766., 
  850236., 7.396, 0.163, 19015., 0.165, 0.079, 12.7, "tests performed", "", 
  "", "", "", "", "", "", "", "", 80.56, 1.14963583*^8, 104.957, 19.8, 3.526, 
  2.063, 1729.927, 26.7, 182.634, 7.47, 0.4, 8.5, 7.96, 0.3, 66.6, 0.485}, 
 {"ETH", "Africa", "Ethiopia", "2020-08-29", 49654., 1514., 1517.286, 770., 
  12., 15.429, 431.911, 13.169, 13.198, 6.698, 0.104, 0.134, 1., "", "", "", 
  "", "", "", "", "", 19194., 869430., 7.563, 0.167, 18932., 0.165, 0.08, 
  12.5, "tests performed", "", "", "", "", "", "", "", "", "", 80.56, 
  1.14963583*^8, 104.957, 19.8, 3.526, 2.063, 1729.927, 26.7, 182.634, 7.47, 
  0.4, 8.5, 7.96, 0.3, 66.6, 0.485}, {"ETH", "Africa", "Ethiopia", 
  "2020-08-30", 51122., 1468., 1493., 793., 23., 16.429, 444.68, 12.769, 
  12.987, 6.898, 0.2, 0.143, 0.97, "", "", "", "", "", "", "", "", 21499., 
  890929., 7.75, 0.187, 19125., 0.166, 0.078, 12.8, "tests performed", "", 
  "", "", "", "", "", "", "", "", 80.56, 1.14963583*^8, 104.957, 19.8, 3.526, 
  2.063, 1729.927, 26.7, 182.634, 7.47, 0.4, 8.5, 7.96, 0.3, 66.6, 0.485}, 
 {"ETH", "Africa", "Ethiopia", "2020-08-31", 52131., 1009., 1426.857, 809., 
  16., 16.714, 453.457, 8.777, 12.411, 7.037, 0.139, 0.145, 0.92, "", "", "", 
  "", "", "", "", "", 19364., 910293., 7.918, 0.168, 19198., 0.167, 0.074, 
  13.5, "tests performed", "", "", "", "", "", "", "", "", "", 80.56, 
  1.14963583*^8, 104.957, 19.8, 3.526, 2.063, 1729.927, 26.7, 182.634, 7.47, 
  0.4, 8.5, 7.96, 0.3, 66.6, 0.485}, {"ETH", "Africa", "Ethiopia", 
  "2020-09-01", 53304., 1173., 1373.714, 828., 19., 17., 463.66, 10.203, 
  11.949, 7.202, 0.165, 0.148, 0.89, "", "", "", "", "", "", "", "", 18160., 
  928453., 8.076, 0.158, 19110., 0.166, 0.072, 13.9, "tests performed", "", 
  "", "", "", "", "", "", "", "", 80.56, 1.14963583*^8, 104.957, 19.8, 3.526, 
  2.063, 1729.927, 26.7, 182.634, 7.47, 0.4, 8.5, 7.96, 0.3, 66.6, 0.485}, 
 {"ETH", "Africa", "Ethiopia", "2020-09-02", 54409., 1105., 1312.571, 846., 
  18., 17.286, 473.272, 9.612, 11.417, 7.359, 0.157, 0.15, 0.87, "", "", "", 
  "", "", "", "", "", 21360., 949813., 8.262, 0.186, 19486., 0.169, 0.067, 
  14.8, "tests performed", "", "", "", "", "", "", "", "", "", 80.56, 
  1.14963583*^8, 104.957, 19.8, 3.526, 2.063, 1729.927, 26.7, 182.634, 7.47, 
  0.4, 8.5, 7.96, 0.3, 66.6, 0.485}, {"ETH", "Africa", "Ethiopia", 
  "2020-09-03", 55213., 804., 1258., 856., 10., 15.857, 480.265, 6.994, 
  10.943, 7.446, 0.087, 0.138, 0.85, "", "", "", "", "", "", "", "", 20778., 
  970591., 8.443, 0.181, 19874., 0.173, 0.063, 15.8, "tests performed", "", 
  "", "", "", "", "", "", "", "", 80.56, 1.14963583*^8, 104.957, 19.8, 3.526, 
  2.063, 1729.927, 26.7, 182.634, 7.47, 0.4, 8.5, 7.96, 0.3, 66.6, 0.485}, 
 {"ETH", "Africa", "Ethiopia", "2020-09-04", 56516., 1303., 1196.571, 880., 
  24., 17.429, 491.599, 11.334, 10.408, 7.655, 0.209, 0.152, 0.85, "", "", 
  "", "", "", "", "", "", 23712., 994303., 8.649, 0.206, 20581., 0.179, 
  0.058, 17.2, "tests performed", "", "", "", "", "", "", "", "", "", 80.56, 
  1.14963583*^8, 104.957, 19.8, 3.526, 2.063, 1729.927, 26.7, 182.634, 7.47, 
  0.4, 8.5, 7.96, 0.3, 66.6, 0.485}, {"ETH", "Africa", "Ethiopia", 
  "2020-09-05", 57466., 950., 1116., 897., 17., 18.143, 499.863, 8.263, 
  9.707, 7.802, 0.148, 0.158, 0.85, "", "", "", "", "", "", "", "", 24544., 
  1.018847*^6, 8.862, 0.213, 21345., 0.186, 0.052, 19.1, "tests performed", 
  "", "", "", "", "", "", "", "", "", 80.56, 1.14963583*^8, 104.957, 19.8, 
  3.526, 2.063, 1729.927, 26.7, 182.634, 7.47, 0.4, 8.5, 7.96, 0.3, 66.6, 
  0.485}, {"ETH", "Africa", "Ethiopia", "2020-09-06", 58672., 1206., 
  1078.571, 918., 21., 17.857, 510.353, 10.49, 9.382, 7.985, 0.183, 0.155, 
  0.85, "", "", "", "", "", "", "", "", 25158., 1.044005*^6, 9.081, 0.219, 
  21868., 0.19, 0.049, 20.3, "tests performed", "", "", "", "", "", "", "", 
  "", "", 80.56, 1.14963583*^8, 104.957, 19.8, 3.526, 2.063, 1729.927, 26.7, 
  182.634, 7.47, 0.4, 8.5, 7.96, 0.3, 66.6, 0.485}, 
 {"ETH", "Africa", "Ethiopia", "2020-09-07", 59648., 976., 1073.857, 933., 
  15., 17.714, 518.843, 8.49, 9.341, 8.116, 0.13, 0.154, 0.84, "", "", "", 
  "", "", "", "", "", 19449., 1.063454*^6, 9.25, 0.169, 21880., 0.19, 0.049, 
  20.4, "tests performed", "", "", "", "", "", "", "", "", "", 80.56, 
  1.14963583*^8, 104.957, 19.8, 3.526, 2.063, 1729.927, 26.7, 182.634, 7.47, 
  0.4, 8.5, 7.96, 0.3, 66.6, 0.485}, {"ETH", "Africa", "Ethiopia", 
  "2020-09-08", 60784., 1136., 1068.571, 949., 16., 17.286, 528.724, 9.881, 
  9.295, 8.255, 0.139, 0.15, 0.83, "", "", "", "", "", "", "", "", 14815., 
  1.078269*^6, 9.379, 0.129, 21402., 0.186, 0.05, 20., "tests performed", "", 
  "", "", "", "", "", "", "", "", 80.56, 1.14963583*^8, 104.957, 19.8, 3.526, 
  2.063, 1729.927, 26.7, 182.634, 7.47, 0.4, 8.5, 7.96, 0.3, 66.6, 0.485}, 
 {"ETH", "Africa", "Ethiopia", "2020-09-09", 61700., 916., 1041.571, 966., 
  17., 17.143, 536.692, 7.968, 9.06, 8.403, 0.148, 0.149, 0.79, "", "", "", 
  "", "", "", "", "", 15561., 1.09383*^6, 9.515, 0.135, 20574., 0.179, 0.051, 
  19.8, "tests performed", "", "", "", "", "", "", "", "", "", 80.56, 
  1.14963583*^8, 104.957, 19.8, 3.526, 2.063, 1729.927, 26.7, 182.634, 7.47, 
  0.4, 8.5, 7.96, 0.3, 66.6, 0.485}, {"ETH", "Africa", "Ethiopia", 
  "2020-09-10", 62578., 878., 1052.143, 974., 8., 16.857, 544.329, 7.637, 
  9.152, 8.472, 0.07, 0.147, 0.76, "", "", "", "", "", "", "", "", 16665., 
  1.110495*^6, 9.66, 0.145, 19986., 0.174, 0.053, 19., "tests performed", "", 
  "", "", "", "", "", "", "", "", 80.56, 1.14963583*^8, 104.957, 19.8, 3.526, 
  2.063, 1729.927, 26.7, 182.634, 7.47, 0.4, 8.5, 7.96, 0.3, 66.6, 0.485}, 
 {"ETH", "Africa", "Ethiopia", "2020-09-11", 63367., 789., 978.714, 986., 
  12., 15.143, 551.192, 6.863, 8.513, 8.577, 0.104, 0.132, 0.72, "", "", "", 
  "", "", "", "", "", 12164., 1.122659*^6, 9.765, 0.106, 18337., 0.16, 0.053, 
  18.7, "tests performed", "", "", "", "", "", "", "", "", "", 77.78, 
  1.14963583*^8, 104.957, 19.8, 3.526, 2.063, 1729.927, 26.7, 182.634, 7.47, 
  0.4, 8.5, 7.96, 0.3, 66.6, 0.485}, {"ETH", "Africa", "Ethiopia", 
  "2020-09-12", 63888., 521., 917.429, 996., 10., 14.143, 555.724, 4.532, 
  7.98, 8.664, 0.087, 0.123, 0.69, "", "", "", "", "", "", "", "", 8191., 
  1.13085*^6, 9.837, 0.071, 16000., 0.139, 0.057, 17.4, "tests performed", 
  "", "", "", "", "", "", "", "", "", 77.78, 1.14963583*^8, 104.957, 19.8, 
  3.526, 2.063, 1729.927, 26.7, 182.634, 7.47, 0.4, 8.5, 7.96, 0.3, 66.6, 
  0.485}, {"ETH", "Africa", "Ethiopia", "2020-09-13", 64301., 413., 804.143, 
  1013., 17., 13.571, 559.316, 3.592, 6.995, 8.811, 0.148, 0.118, 0.69, "", 
  "", "", "", "", "", "", "", 7162., 1.138012*^6, 9.899, 0.062, 13430., 
  0.117, 0.06, 16.7, "tests performed", "", "", "", "", "", "", "", "", "", 
  77.78, 1.14963583*^8, 104.957, 19.8, 3.526, 2.063, 1729.927, 26.7, 182.634, 
  7.47, 0.4, 8.5, 7.96, 0.3, 66.6, 0.485}, {"ETH", "Africa", "Ethiopia", 
  "2020-09-14", 64786., 485., 734., 1022., 9., 12.714, 563.535, 4.219, 6.385, 
  8.89, 0.078, 0.111, 0.72, "", "", "", "", "", "", "", "", 9256., 
  1.147268*^6, 9.979, 0.081, 11973., 0.104, 0.061, 16.3, "tests performed", 
  "", "", "", "", "", "", "", "", "", 77.78, 1.14963583*^8, 104.957, 19.8, 
  3.526, 2.063, 1729.927, 26.7, 182.634, 7.47, 0.4, 8.5, 7.96, 0.3, 66.6, 
  0.485}, {"ETH", "Africa", "Ethiopia", "2020-09-15", 65486., 700., 671.714, 
  1035., 13., 12.286, 569.624, 6.089, 5.843, 9.003, 0.113, 0.107, 0.76, "", 
  "", "", "", "", "", "", "", 10024., 1.157292*^6, 10.067, 0.087, 11289., 
  0.098, 0.06, 16.8, "tests performed", "", "", "", "", "", "", "", "", "", 
  77.78, 1.14963583*^8, 104.957, 19.8, 3.526, 2.063, 1729.927, 26.7, 182.634, 
  7.47, 0.4, 8.5, 7.96, 0.3, 66.6, 0.485}, {"ETH", "Africa", "Ethiopia", 
  "2020-09-16", 66224., 738., 646.286, 1045., 10., 11.286, 576.043, 6.419, 
  5.622, 9.09, 0.087, 0.098, 0.79, "", "", "", "", "", "", "", "", 8355., 
  1.165647*^6, 10.139, 0.073, 10260., 0.089, 0.063, 15.9, "tests performed", 
  "", "", "", "", "", "", "", "", "", 77.78, 1.14963583*^8, 104.957, 19.8, 
  3.526, 2.063, 1729.927, 26.7, 182.634, 7.47, 0.4, 8.5, 7.96, 0.3, 66.6, 
  0.485}, {"ETH", "Africa", "Ethiopia", "2020-09-17", 66913., 689., 619.286, 
  1060., 15., 12.286, 582.036, 5.993, 5.387, 9.22, 0.13, 0.107, 0.81, "", "", 
  "", "", "", "", "", "", 10605., 1.176252*^6, 10.232, 0.092, 9394., 0.082, 
  0.066, 15.2, "tests performed", "", "", "", "", "", "", "", "", "", 77.78, 
  1.14963583*^8, 104.957, 19.8, 3.526, 2.063, 1729.927, 26.7, 182.634, 7.47, 
  0.4, 8.5, 7.96, 0.3, 66.6, 0.485}, {"ETH", "Africa", "Ethiopia", 
  "2020-09-18", 67515., 602., 592.571, 1072., 12., 12.286, 587.273, 5.236, 
  5.154, 9.325, 0.104, 0.107, 0.82, "", "", "", "", "", "", "", "", 8221., 
  1.184473*^6, 10.303, 0.072, 8831., 0.077, 0.067, 14.9, "tests performed", 
  "", "", "", "", "", "", "", "", "", 77.78, 1.14963583*^8, 104.957, 19.8, 
  3.526, 2.063, 1729.927, 26.7, 182.634, 7.47, 0.4, 8.5, 7.96, 0.3, 66.6, 
  0.485}, {"ETH", "Africa", "Ethiopia", "2020-09-19", 68131., 616., 606.143, 
  1089., 17., 13.286, 592.631, 5.358, 5.272, 9.473, 0.148, 0.116, 0.86, "", 
  "", "", "", "", "", "", "", 10322., 1.194795*^6, 10.393, 0.09, 9135., 
  0.079, 0.066, 15.1, "tests performed", "", "", "", "", "", "", "", "", "", 
  77.78, 1.14963583*^8, 104.957, 19.8, 3.526, 2.063, 1729.927, 26.7, 182.634, 
  7.47, 0.4, 8.5, 7.96, 0.3, 66.6, 0.485}, {"ETH", "Africa", "Ethiopia", 
  "2020-09-20", 68820., 689., 645.571, 1096., 7., 11.857, 598.624, 5.993, 
  5.615, 9.533, 0.061, 0.103, 0.89, "", "", "", "", "", "", "", "", 8023., 
  1.202818*^6, 10.463, 0.07, 9258., 0.081, 0.07, 14.3, "tests performed", "", 
  "", "", "", "", "", "", "", "", 77.78, 1.14963583*^8, 104.957, 19.8, 3.526, 
  2.063, 1729.927, 26.7, 182.634, 7.47, 0.4, 8.5, 7.96, 0.3, 66.6, 0.485}, 
 {"ETH", "Africa", "Ethiopia", "2020-09-21", 69709., 889., 703.286, 1108., 
  12., 12.286, 606.357, 7.733, 6.117, 9.638, 0.104, 0.107, 0.92, "", "", "", 
  "", "", "", "", "", 8115., 1.210933*^6, 10.533, 0.071, 9095., 0.079, 0.077, 
  12.9, "tests performed", "", "", "", "", "", "", "", "", "", 77.78, 
  1.14963583*^8, 104.957, 19.8, 3.526, 2.063, 1729.927, 26.7, 182.634, 7.47, 
  0.4, 8.5, 7.96, 0.3, 66.6, 0.485}, {"ETH", "Africa", "Ethiopia", 
  "2020-09-22", 70422., 713., 705.143, 1127., 19., 13.143, 612.559, 6.202, 
  6.134, 9.803, 0.165, 0.114, 0.92, "", "", "", "", "", "", "", "", 6813., 
  1.217746*^6, 10.592, 0.059, 8636., 0.075, 0.082, 12.2, "tests performed", 
  "", "", "", "", "", "", "", "", "", 77.78, 1.14963583*^8, 104.957, 19.8, 
  3.526, 2.063, 1729.927, 26.7, 182.634, 7.47, 0.4, 8.5, 7.96, 0.3, 66.6, 
  0.485}, {"ETH", "Africa", "Ethiopia", "2020-09-23", 71083., 661., 694.143, 
  1141., 14., 13.714, 618.309, 5.75, 6.038, 9.925, 0.122, 0.119, 0.89, "", 
  "", "", "", "", "", "", "", 8551., 1.226297*^6, 10.667, 0.074, 8664., 
  0.075, 0.08, 12.5, "tests performed", "", "", "", "", "", "", "", "", "", 
  77.78, 1.14963583*^8, 104.957, 19.8, 3.526, 2.063, 1729.927, 26.7, 182.634, 
  7.47, 0.4, 8.5, 7.96, 0.3, 66.6, 0.485}, {"ETH", "Africa", "Ethiopia", 
  "2020-09-24", 71687., 604., 682., 1148., 7., 12.571, 623.563, 5.254, 5.932, 
  9.986, 0.061, 0.109, 0.88, "", "", "", "", "", "", "", "", 8348., 
  1.234645*^6, 10.739, 0.073, 8342., 0.073, 0.082, 12.2, "tests performed", 
  "", "", "", "", "", "", "", "", "", 77.78, 1.14963583*^8, 104.957, 19.8, 
  3.526, 2.063, 1729.927, 26.7, 182.634, 7.47, 0.4, 8.5, 7.96, 0.3, 66.6, 
  0.485}, {"ETH", "Africa", "Ethiopia", "2020-09-25", 72173., 486., 665.429, 
  1155., 7., 11.857, 627.79, 4.227, 5.788, 10.047, 0.061, 0.103, 0.87, "", 
  "", "", "", "", "", "", "", 7227., 1.241872*^6, 10.802, 0.063, 8200., 
  0.071, 0.081, 12.3, "tests performed", "", "", "", "", "", "", "", "", "", 
  77.78, 1.14963583*^8, 104.957, 19.8, 3.526, 2.063, 1729.927, 26.7, 182.634, 
  7.47, 0.4, 8.5, 7.96, 0.3, 66.6, 0.485}, {"ETH", "Africa", "Ethiopia", 
  "2020-09-26", 72700., 527., 652.714, 1165., 10., 10.857, 632.374, 4.584, 
  5.678, 10.134, 0.087, 0.094, 0.9, "", "", "", "", "", "", "", "", 7679., 
  1.249551*^6, 10.869, 0.067, 7822., 0.068, 0.083, 12., "tests performed", 
  "", "", "", "", "", "", "", "", "", 77.78, 1.14963583*^8, 104.957, 19.8, 
  3.526, 2.063, 1729.927, 26.7, 182.634, 7.47, 0.4, 8.5, 7.96, 0.3, 66.6, 
  0.485}, {"ETH", "Africa", "Ethiopia", "2020-09-27", 73332., 632., 644.571, 
  1170., 5., 10.571, 637.872, 5.497, 5.607, 10.177, 0.043, 0.092, 0.94, "", 
  "", "", "", "", "", "", "", 6631., 1.256182*^6, 10.927, 0.058, 7623., 
  0.066, 0.085, 11.8, "tests performed", "", "", "", "", "", "", "", "", "", 
  77.78, 1.14963583*^8, 104.957, 19.8, 3.526, 2.063, 1729.927, 26.7, 182.634, 
  7.47, 0.4, 8.5, 7.96, 0.3, 66.6, 0.485}, {"ETH", "Africa", "Ethiopia", 
  "2020-09-28", 73944., 612., 605., 1177., 7., 9.857, 643.195, 5.323, 5.263, 
  10.238, 0.061, 0.086, 0.98, "", "", "", "", "", "", "", "", 4747., 
  1.260929*^6, 10.968, 0.041, 7142., 0.062, 0.085, 11.8, "tests performed", 
  "", "", "", "", "", "", "", "", "", 77.78, 1.14963583*^8, 104.957, 19.8, 
  3.526, 2.063, 1729.927, 26.7, 182.634, 7.47, 0.4, 8.5, 7.96, 0.3, 66.6, 
  0.485}, {"ETH", "Africa", "Ethiopia", "2020-09-29", 74584., 640., 594.571, 
  1191., 14., 9.143, 648.762, 5.567, 5.172, 10.36, 0.122, 0.08, 1.02, "", "", 
  "", "", "", "", "", "", 5284., 1.266213*^6, 11.014, 0.046, 6924., 0.06, 
  0.086, 11.6, "tests performed", "", "", "", "", "", "", "", "", "", 77.78, 
  1.14963583*^8, 104.957, 19.8, 3.526, 2.063, 1729.927, 26.7, 182.634, 7.47, 
  0.4, 8.5, 7.96, 0.3, 66.6, 0.485}, {"ETH", "Africa", "Ethiopia", 
  "2020-09-30", 75368., 784., 612.143, 1198., 7., 8.143, 655.582, 6.82, 
  5.325, 10.421, 0.061, 0.071, 1.06, "", "", "", "", "", "", "", "", 6139., 
  1.272352*^6, 11.067, 0.053, 6579., 0.057, 0.093, 10.7, "tests performed", 
  "", "", "", "", "", "", "", "", "", 77.78, 1.14963583*^8, 104.957, 19.8, 
  3.526, 2.063, 1729.927, 26.7, 182.634, 7.47, 0.4, 8.5, 7.96, 0.3, 66.6, 
  0.485}, {"ETH", "Africa", "Ethiopia", "2020-10-01", 76098., 730., 630.143, 
  1205., 7., 8.143, 661.931, 6.35, 5.481, 10.482, 0.061, 0.071, 1.08, "", "", 
  "", "", "", "", "", "", 6475., 1.278827*^6, 11.124, 0.056, 6312., 0.055, 
  0.1, 10., "tests performed", "", "", "", "", "", "", "", "", "", 77.78, 
  1.14963583*^8, 104.957, 19.8, 3.526, 2.063, 1729.927, 26.7, 182.634, 7.47, 
  0.4, 8.5, 7.96, 0.3, 66.6, 0.485}, {"ETH", "Africa", "Ethiopia", 
  "2020-10-02", 76988., 890., 687.857, 1208., 3., 7.571, 669.673, 7.742, 
  5.983, 10.508, 0.026, 0.066, 1.1, "", "", "", "", "", "", "", "", 6916., 
  1.285743*^6, 11.184, 0.06, 6267., 0.055, 0.11, 9.1, "tests performed", "", 
  "", "", "", "", "", "", "", "", 77.78, 1.14963583*^8, 104.957, 19.8, 3.526, 
  2.063, 1729.927, 26.7, 182.634, 7.47, 0.4, 8.5, 7.96, 0.3, 66.6, 0.485}, 
 {"ETH", "Africa", "Ethiopia", "2020-10-03", 77860., 872., 737.143, 1214., 
  6., 7., 677.258, 7.585, 6.412, 10.56, 0.052, 0.061, 1.11, "", "", "", "", 
  "", "", "", "", 7726., 1.293469*^6, 11.251, 0.067, 6274., 0.055, 0.117, 
  8.5, "tests performed", "", "", "", "", "", "", "", "", "", 77.78, 
  1.14963583*^8, 104.957, 19.8, 3.526, 2.063, 1729.927, 26.7, 182.634, 7.47, 
  0.4, 8.5, 7.96, 0.3, 66.6, 0.485}, {"ETH", "Africa", "Ethiopia", 
  "2020-10-04", 78819., 959., 783.857, 1222., 8., 7.429, 685.6, 8.342, 6.818, 
  10.629, 0.07, 0.065, 1.1, "", "", "", "", "", "", "", "", 8101., 
  1.30157*^6, 11.322, 0.07, 6484., 0.056, 0.121, 8.3, "tests performed", "", 
  "", "", "", "", "", "", "", "", 77.78, 1.14963583*^8, 104.957, 19.8, 3.526, 
  2.063, 1729.927, 26.7, 182.634, 7.47, 0.4, 8.5, 7.96, 0.3, 66.6, 0.485}, 
 {"ETH", "Africa", "Ethiopia", "2020-10-05", 79437., 618., 784.714, 1230., 
  8., 7.571, 690.975, 5.376, 6.826, 10.699, 0.07, 0.066, 1.06, "", "", "", 
  "", "", "", "", "", 6062., 1.307632*^6, 11.374, 0.053, 6672., 0.058, 0.118, 
  8.5, "tests performed", "", "", "", "", "", "", "", "", "", 65.74, 
  1.14963583*^8, 104.957, 19.8, 3.526, 2.063, 1729.927, 26.7, 182.634, 7.47, 
  0.4, 8.5, 7.96, 0.3, 66.6, 0.485}, {"ETH", "Africa", "Ethiopia", 
  "2020-10-06", 80003., 566., 774.143, 1238., 8., 6.714, 695.899, 4.923, 
  6.734, 10.769, 0.07, 0.058, 1.05, "", "", "", "", "", "", "", "", 5278., 
  1.31291*^6, 11.42, 0.046, 6671., 0.058, 0.116, 8.6, "tests performed", "", 
  "", "", "", "", "", "", "", "", 65.74, 1.14963583*^8, 104.957, 19.8, 3.526, 
  2.063, 1729.927, 26.7, 182.634, 7.47, 0.4, 8.5, 7.96, 0.3, 66.6, 0.485}, 
 {"ETH", "Africa", "Ethiopia", "2020-10-07", 80895., 892., 789.571, 1255., 
  17., 8.143, 703.658, 7.759, 6.868, 10.917, 0.148, 0.071, 1.07, "", "", "", 
  "", "", "", "", "", 8254., 1.321164*^6, 11.492, 0.072, 6973., 0.061, 0.113, 
  8.8, "tests performed", "", "", "", "", "", "", "", "", "", 65.74, 
  1.14963583*^8, 104.957, 19.8, 3.526, 2.063, 1729.927, 26.7, 182.634, 7.47, 
  0.4, 8.5, 7.96, 0.3, 66.6, 0.485}, {"ETH", "Africa", "Ethiopia", 
  "2020-10-08", 81797., 902., 814.143, 1262., 7., 8.143, 711.504, 7.846, 
  7.082, 10.977, 0.061, 0.071, 1.07, "", "", "", "", "", "", "", "", 6668., 
  1.327832*^6, 11.55, 0.058, 7001., 0.061, 0.116, 8.6, "tests performed", "", 
  "", "", "", "", "", "", "", "", 65.74, 1.14963583*^8, 104.957, 19.8, 3.526, 
  2.063, 1729.927, 26.7, 182.634, 7.47, 0.4, 8.5, 7.96, 0.3, 66.6, 0.485}, 
 {"ETH", "Africa", "Ethiopia", "2020-10-09", 82662., 865., 810.571, 1271., 
  9., 9., 719.028, 7.524, 7.051, 11.056, 0.078, 0.078, 1.05, "", "", "", "", 
  "", "", "", "", 8024., 1.335856*^6, 11.62, 0.07, 7159., 0.062, 0.113, 8.8, 
  "tests performed", "", "", "", "", "", "", "", "", "", 65.74, 
  1.14963583*^8, 104.957, 19.8, 3.526, 2.063, 1729.927, 26.7, 182.634, 7.47, 
  0.4, 8.5, 7.96, 0.3, 66.6, 0.485}, {"ETH", "Africa", "Ethiopia", 
  "2020-10-10", 83429., 767., 795.571, 1277., 6., 9., 725.699, 6.672, 6.92, 
  11.108, 0.052, 0.078, 1.03, "", "", "", "", "", "", "", "", 7394., 
  1.34325*^6, 11.684, 0.064, 7112., 0.062, 0.112, 8.9, "tests performed", "", 
  "", "", "", "", "", "", "", "", 65.74, 1.14963583*^8, 104.957, 19.8, 3.526, 
  2.063, 1729.927, 26.7, 182.634, 7.47, 0.4, 8.5, 7.96, 0.3, 66.6, 0.485}, 
 {"ETH", "Africa", "Ethiopia", "2020-10-11", 84295., 866., 782.286, 1287., 
  10., 9.286, 733.232, 7.533, 6.805, 11.195, 0.087, 0.081, 1.02, "", "", "", 
  "", "", "", "", "", 7383., 1.350633*^6, 11.748, 0.064, 7009., 0.061, 0.112, 
  9., "tests performed", "", "", "", "", "", "", "", "", "", 65.74, 
  1.14963583*^8, 104.957, 19.8, 3.526, 2.063, 1729.927, 26.7, 182.634, 7.47, 
  0.4, 8.5, 7.96, 0.3, 66.6, 0.485}, {"ETH", "Africa", "Ethiopia", 
  "2020-10-12", 85136., 841., 814.143, 1301., 14., 10.143, 740.548, 7.315, 
  7.082, 11.317, 0.122, 0.088, 1., "", "", "", "", "", "", "", "", 5997., 
  1.35663*^6, 11.801, 0.052, 7000., 0.061, 0.116, 8.6, "tests performed", "", 
  "", "", "", "", "", "", "", "", 65.74, 1.14963583*^8, 104.957, 19.8, 3.526, 
  2.063, 1729.927, 26.7, 182.634, 7.47, 0.4, 8.5, 7.96, 0.3, 66.6, 0.485}, 
 {"ETH", "Africa", "Ethiopia", "2020-10-13", 85718., 582., 816.429, 1305., 
  4., 9.571, 745.61, 5.062, 7.102, 11.351, 0.035, 0.083, 0.96, "", "", "", 
  "", "", "", "", "", 6344., 1.362974*^6, 11.856, 0.055, 7152., 0.062, 0.114, 
  8.8, "tests performed", "", "", "", "", "", "", "", "", "", 65.74, 
  1.14963583*^8, 104.957, 19.8, 3.526, 2.063, 1729.927, 26.7, 182.634, 7.47, 
  0.4, 8.5, 7.96, 0.3, 66.6, 0.485}, {"ETH", "Africa", "Ethiopia", 
  "2020-10-14", 86430., 712., 790.714, 1312., 7., 8.143, 751.803, 6.193, 
  6.878, 11.412, 0.061, 0.071, 0.94, "", "", "", "", "", "", "", "", 7121., 
  1.370095*^6, 11.918, 0.062, 6990., 0.061, 0.113, 8.8, "tests performed", 
  "", "", "", "", "", "", "", "", "", 65.74, 1.14963583*^8, 104.957, 19.8, 
  3.526, 2.063, 1729.927, 26.7, 182.634, 7.47, 0.4, 8.5, 7.96, 0.3, 66.6, 
  0.485}, {"ETH", "Africa", "Ethiopia", "2020-10-15", 87169., 739., 767.429, 
  1325., 13., 9., 758.231, 6.428, 6.675, 11.525, 0.113, 0.078, 0.92, "", "", 
  "", "", "", "", "", "", 6985., 1.37708*^6, 11.978, 0.061, 7035., 0.061, 
  0.109, 9.2, "tests performed", "", "", "", "", "", "", "", "", "", 65.74, 
  1.14963583*^8, 104.957, 19.8, 3.526, 2.063, 1729.927, 26.7, 182.634, 7.47, 
  0.4, 8.5, 7.96, 0.3, 66.6, 0.485}, {"ETH", "Africa", "Ethiopia", 
  "2020-10-16", 87834., 665., 738.857, 1337., 12., 9.429, 764.016, 5.784, 
  6.427, 11.63, 0.104, 0.082, 0.91, "", "", "", "", "", "", "", "", 6569., 
  1.383649*^6, 12.036, 0.057, 6828., 0.059, 0.108, 9.2, "tests performed", 
  "", "", "", "", "", "", "", "", "", 65.74, 1.14963583*^8, 104.957, 19.8, 
  3.526, 2.063, 1729.927, 26.7, 182.634, 7.47, 0.4, 8.5, 7.96, 0.3, 66.6, 
  0.485}, {"ETH", "Africa", "Ethiopia", "2020-10-17", 88434., 600., 715., 
  1346., 9., 9.857, 769.235, 5.219, 6.219, 11.708, 0.078, 0.086, 0.9, "", "", 
  "", "", "", "", "", "", 6548., 1.390197*^6, 12.092, 0.057, 6707., 0.058, 
  0.107, 9.4, "tests performed", "", "", "", "", "", "", "", "", "", 65.74, 
  1.14963583*^8, 104.957, 19.8, 3.526, 2.063, 1729.927, 26.7, 182.634, 7.47, 
  0.4, 8.5, 7.96, 0.3, 66.6, 0.485}, {"ETH", "Africa", "Ethiopia", 
  "2020-10-18", 89137., 703., 691.714, 1352., 6., 9.286, 775.35, 6.115, 
  6.017, 11.76, 0.052, 0.081, 0.91, "", "", "", "", "", "", "", "", 7151., 
  1.397348*^6, 12.155, 0.062, 6674., 0.058, 0.104, 9.6, "tests performed", 
  "", "", "", "", "", "", "", "", "", 65.74, 1.14963583*^8, 104.957, 19.8, 
  3.526, 2.063, 1729.927, 26.7, 182.634, 7.47, 0.4, 8.5, 7.96, 0.3, 66.6, 
  0.485}, {"ETH", "Africa", "Ethiopia", "2020-10-19", 89860., 723., 674.857, 
  1365., 13., 9.143, 781.639, 6.289, 5.87, 11.873, 0.113, 0.08, 0.92, "", "", 
  "", "", "", "", "", "", 6546., 1.403894*^6, 12.212, 0.057, 6752., 0.059, 
  0.1, 10., "tests performed", "", "", "", "", "", "", "", "", "", 58.33, 
  1.14963583*^8, 104.957, 19.8, 3.526, 2.063, 1729.927, 26.7, 182.634, 7.47, 
  0.4, 8.5, 7.96, 0.3, 66.6, 0.485}, {"ETH", "Africa", "Ethiopia", 
  "2020-10-20", 90490., 630., 681.714, 1371., 6., 9.429, 787.119, 5.48, 5.93, 
  11.926, 0.052, 0.082, 0.9, "", "", "", "", "", "", "", "", 6602., 
  1.410496*^6, 12.269, 0.057, 6789., 0.059, 0.1, 10., "tests performed", "", 
  "", "", "", "", "", "", "", "", 58.33, 1.14963583*^8, 104.957, 19.8, 3.526, 
  2.063, 1729.927, 26.7, 182.634, 7.47, 0.4, 8.5, 7.96, 0.3, 66.6, 0.485}, 
 {"ETH", "Africa", "Ethiopia", "2020-10-21", 91118., 628., 669.714, 1384., 
  13., 10.286, 792.581, 5.463, 5.825, 12.039, 0.113, 0.089, 0.87, "", "", "", 
  "", "", "", "", "", 6333., 1.416829*^6, 12.324, 0.055, 6676., 0.058, 0.1, 
  10., "tests performed", "", "", "", "", "", "", "", "", "", 58.33, 
  1.14963583*^8, 104.957, 19.8, 3.526, 2.063, 1729.927, 26.7, 182.634, 7.47, 
  0.4, 8.5, 7.96, 0.3, 66.6, 0.485}, {"ETH", "Africa", "Ethiopia", 
  "2020-10-22", 91693., 575., 646.286, 1396., 12., 10.143, 797.583, 5.002, 
  5.622, 12.143, 0.104, 0.088, 0.85, "", "", "", "", "", "", "", "", 6676., 
  1.423505*^6, 12.382, 0.058, 6632., 0.058, 0.097, 10.3, "tests performed", 
  "", "", "", "", "", "", "", "", "", 58.33, 1.14963583*^8, 104.957, 19.8, 
  3.526, 2.063, 1729.927, 26.7, 182.634, 7.47, 0.4, 8.5, 7.96, 0.3, 66.6, 
  0.485}, {"ETH", "Africa", "Ethiopia", "2020-10-23", 92229., 536., 627.857, 
  1400., 4., 9., 802.245, 4.662, 5.461, 12.178, 0.035, 0.078, 0.84, "", "", 
  "", "", "", "", "", "", 6538., 1.430043*^6, 12.439, 0.057, 6628., 0.058, 
  0.095, 10.6, "tests performed", "", "", "", "", "", "", "", "", "", 58.33, 
  1.14963583*^8, 104.957, 19.8, 3.526, 2.063, 1729.927, 26.7, 182.634, 7.47, 
  0.4, 8.5, 7.96, 0.3, 66.6, 0.485}, {"ETH", "Africa", "Ethiopia", 
  "2020-10-24", 92858., 629., 632., 1419., 19., 10.429, 807.717, 5.471, 
  5.497, 12.343, 0.165, 0.091, 0.84, "", "", "", "", "", "", "", "", 7454., 
  1.437497*^6, 12.504, 0.065, 6757., 0.059, 0.094, 10.7, "tests performed", 
  "", "", "", "", "", "", "", "", "", 58.33, 1.14963583*^8, 104.957, 19.8, 
  3.526, 2.063, 1729.927, 26.7, 182.634, 7.47, 0.4, 8.5, 7.96, 0.3, 66.6, 
  0.485}, {"ETH", "Africa", "Ethiopia", "2020-10-25", 93343., 485., 600.857, 
  1426., 7., 10.571, 811.935, 4.219, 5.226, 12.404, 0.061, 0.092, 0.82, "", 
  "", "", "", "", "", "", "", 7045., 1.444542*^6, 12.565, 0.061, 6742., 
  0.059, 0.089, 11.2, "tests performed", "", "", "", "", "", "", "", "", "", 
  58.33, 1.14963583*^8, 104.957, 19.8, 3.526, 2.063, 1729.927, 26.7, 182.634, 
  7.47, 0.4, 8.5, 7.96, 0.3, 66.6, 0.485}, {"ETH", "Africa", "Ethiopia", 
  "2020-10-26", 93707., 364., 549.571, 1437., 11., 10.286, 815.102, 3.166, 
  4.78, 12.5, 0.096, 0.089, 0.82, "", "", "", "", "", "", "", "", 4628., 
  1.44917*^6, 12.605, 0.04, 6468., 0.056, 0.085, 11.8, "tests performed", "", 
  "", "", "", "", "", "", "", "", 58.33, 1.14963583*^8, 104.957, 19.8, 3.526, 
  2.063, 1729.927, 26.7, 182.634, 7.47, 0.4, 8.5, 7.96, 0.3, 66.6, 0.485}, 
 {"ETH", "Africa", "Ethiopia", "2020-10-27", 94218., 511., 532.571, 1445., 
  8., 10.571, 819.546, 4.445, 4.633, 12.569, 0.07, 0.092, 0.84, "", "", "", 
  "", "", "", "", "", 5884., 1.455054*^6, 12.657, 0.051, 6365., 0.055, 0.084, 
  12., "tests performed", "", "", "", "", "", "", "", "", "", 57.41, 
  1.14963583*^8, 104.957, 19.8, 3.526, 2.063, 1729.927, 26.7, 182.634, 7.47, 
  0.4, 8.5, 7.96, 0.3, 66.6, 0.485}, {"ETH", "Africa", "Ethiopia", 
  "2020-10-28", 94820., 602., 528.857, 1451., 6., 9.571, 824.783, 5.236, 4.6, 
  12.621, 0.052, 0.083, 0.84, "", "", "", "", "", "", "", "", 6290., 
  1.461344*^6, 12.711, 0.055, 6359., 0.055, 0.083, 12., "tests performed", 
  "", "", "", "", "", "", "", "", "", 57.41, 1.14963583*^8, 104.957, 19.8, 
  3.526, 2.063, 1729.927, 26.7, 182.634, 7.47, 0.4, 8.5, 7.96, 0.3, 66.6, 
  0.485}, {"ETH", "Africa", "Ethiopia", "2020-10-29", 95301., 481., 515.429, 
  1457., 6., 8.714, 828.967, 4.184, 4.483, 12.674, 0.052, 0.076, 0.83, "", 
  "", "", "", "", "", "", "", 7773., 1.469117*^6, 12.779, 0.068, 6516., 
  0.057, 0.079, 12.6, "tests performed", "", "", "", "", "", "", "", "", "", 
  57.41, 1.14963583*^8, 104.957, 19.8, 3.526, 2.063, 1729.927, 26.7, 182.634, 
  7.47, 0.4, 8.5, 7.96, 0.3, 66.6, 0.485}, {"ETH", "Africa", "Ethiopia", 
  "2020-10-30", 95789., 488., 508.571, 1464., 7., 9.143, 833.212, 4.245, 
  4.424, 12.734, 0.061, 0.08, 0.82, "", "", "", "", "", "", "", "", 5866., 
  1.474983*^6, 12.83, 0.051, 6420., 0.056, 0.079, 12.6, "tests performed", 
  "", "", "", "", "", "", "", "", "", 57.41, 1.14963583*^8, 104.957, 19.8, 
  3.526, 2.063, 1729.927, 26.7, 182.634, 7.47, 0.4, 8.5, 7.96, 0.3, 66.6, 
  0.485}, {"ETH", "Africa", "Ethiopia", "2020-10-31", 96169., 380., 473., 
  1469., 5., 7.143, 836.517, 3.305, 4.114, 12.778, 0.043, 0.062, 0.82, "", 
  "", "", "", "", "", "", "", 6386., 1.481369*^6, 12.886, 0.056, 6267., 
  0.055, 0.075, 13.2, "tests performed", "", "", "", "", "", "", "", "", "", 
  57.41, 1.14963583*^8, 104.957, 19.8, 3.526, 2.063, 1729.927, 26.7, 182.634, 
  7.47, 0.4, 8.5, 7.96, 0.3, 66.6, 0.485}, {"ETH", "Africa", "Ethiopia", 
  "2020-11-01", 96583., 414., 462.857, 1478., 9., 7.429, 840.118, 3.601, 
  4.026, 12.856, 0.078, 0.065, 0.83, "", "", "", "", "", "", "", "", 5901., 
  1.48727*^6, 12.937, 0.051, 6104., 0.053, 0.076, 13.2, "tests performed", 
  "", "", "", "", "", "", "", "", "", 57.41, 1.14963583*^8, 104.957, 19.8, 
  3.526, 2.063, 1729.927, 26.7, 182.634, 7.47, 0.4, 8.5, 7.96, 0.3, 66.6, 
  0.485}, {"ETH", "Africa", "Ethiopia", "2020-11-02", 96942., 359., 462.143, 
  1489., 11., 7.429, 843.241, 3.123, 4.02, 12.952, 0.096, 0.065, 0.86, "", 
  "", "", "", "", "", "", "", 5726., 1.492996*^6, 12.987, 0.05, 6261., 0.054, 
  0.074, 13.5, "tests performed", "", "", "", "", "", "", "", "", "", 57.41, 
  1.14963583*^8, 104.957, 19.8, 3.526, 2.063, 1729.927, 26.7, 182.634, 7.47, 
  0.4, 8.5, 7.96, 0.3, 66.6, 0.485}, {"ETH", "Africa", "Ethiopia", 
  "2020-11-03", 97502., 560., 469.143, 1494., 5., 7., 848.112, 4.871, 4.081, 
  12.995, 0.043, 0.061, 0.89, "", "", "", "", "", "", "", "", 5364., 
  1.49836*^6, 13.033, 0.047, 6187., 0.054, 0.076, 13.2, "tests performed", 
  "", "", "", "", "", "", "", "", "", 57.41, 1.14963583*^8, 104.957, 19.8, 
  3.526, 2.063, 1729.927, 26.7, 182.634, 7.47, 0.4, 8.5, 7.96, 0.3, 66.6, 
  0.485}, {"ETH", "Africa", "Ethiopia", "2020-11-04", 97881., 379., 437.286, 
  1503., 9., 7.429, 851.409, 3.297, 3.804, 13.074, 0.078, 0.065, 0.87, "", 
  "", "", "", "", "", "", "", 5945., 1.504305*^6, 13.085, 0.052, 6137., 
  0.053, 0.071, 14., "tests performed", "", "", "", "", "", "", "", "", "", 
  57.41, 1.14963583*^8, 104.957, 19.8, 3.526, 2.063, 1729.927, 26.7, 182.634, 
  7.47, 0.4, 8.5, 7.96, 0.3, 66.6, 0.485}, {"ETH", "Africa", "Ethiopia", 
  "2020-11-05", 98391., 510., 441.429, 1508., 5., 7.286, 855.845, 4.436, 
  3.84, 13.117, 0.043, 0.063, 0.88, "", "", "", "", "", "", "", "", 5839., 
  1.510144*^6, 13.136, 0.051, 5861., 0.051, 0.075, 13.3, "tests performed", 
  "", "", "", "", "", "", "", "", "", 57.41, 1.14963583*^8, 104.957, 19.8, 
  3.526, 2.063, 1729.927, 26.7, 182.634, 7.47, 0.4, 8.5, 7.96, 0.3, 66.6, 
  0.485}, {"ETH", "Africa", "Ethiopia", "2020-11-06", 98746., 355., 422.429, 
  1512., 4., 6.857, 858.933, 3.088, 3.674, 13.152, 0.035, 0.06, 0.88, "", "", 
  "", "", "", "", "", "", 4725., 1.514869*^6, 13.177, 0.041, 5698., 0.05, 
  0.074, 13.5, "tests performed", "", "", "", "", "", "", "", "", "", 57.41, 
  1.14963583*^8, 104.957, 19.8, 3.526, 2.063, 1729.927, 26.7, 182.634, 7.47, 
  0.4, 8.5, 7.96, 0.3, 66.6, 0.485}, {"ETH", "Africa", "Ethiopia", 
  "2020-11-07", 99201., 455., 433.143, 1518., 6., 7., 862.891, 3.958, 3.768, 
  13.204, 0.052, 0.061, 0.89, "", "", "", "", "", "", "", "", 6028., 
  1.520897*^6, 13.229, 0.052, 5647., 0.049, 0.077, 13., "tests performed", 
  "", "", "", "", "", "", "", "", "", 57.41, 1.14963583*^8, 104.957, 19.8, 
  3.526, 2.063, 1729.927, 26.7, 182.634, 7.47, 0.4, 8.5, 7.96, 0.3, 66.6, 
  0.485}, {"ETH", "Africa", "Ethiopia", "2020-11-08", 99675., 474., 441.714, 
  1523., 5., 6.429, 867.014, 4.123, 3.842, 13.248, 0.043, 0.056, 0.91, "", 
  "", "", "", "", "", "", "", 5324., 1.526221*^6, 13.276, 0.046, 5564., 
  0.048, 0.079, 12.6, "tests performed", "", "", "", "", "", "", "", "", "", 
  57.41, 1.14963583*^8, 104.957, 19.8, 3.526, 2.063, 1729.927, 26.7, 182.634, 
  7.47, 0.4, 8.5, 7.96, 0.3, 66.6, 0.485}, {"ETH", "Africa", "Ethiopia", 
  "2020-11-09", 99982., 307., 434.286, 1530., 7., 5.857, 869.684, 2.67, 
  3.778, 13.309, 0.061, 0.051, 0.91, "", "", "", "", "", "", "", "", 3889., 
  1.53011*^6, 13.31, 0.034, 5302., 0.046, 0.082, 12.2, "tests performed", "", 
  "", "", "", "", "", "", "", "", 57.41, 1.14963583*^8, 104.957, 19.8, 3.526, 
  2.063, 1729.927, 26.7, 182.634, 7.47, 0.4, 8.5, 7.96, 0.3, 66.6, 0.485}, 
 {"ETH", "Africa", "Ethiopia", "2020-11-10", 100327., 345., 403.571, 1537., 
  7., 6.143, 872.685, 3.001, 3.51, 13.369, 0.061, 0.053, 0.93, "", "", "", 
  "", "", "", "", "", 4360., 1.53447*^6, 13.347, 0.038, 5159., 0.045, 0.078, 
  12.8, "tests performed", "", "", "", "", "", "", "", "", "", 51.85, 
  1.14963583*^8, 104.957, 19.8, 3.526, 2.063, 1729.927, 26.7, 182.634, 7.47, 
  0.4, 8.5, 7.96, 0.3, 66.6, 0.485}, {"ETH", "Africa", "Ethiopia", 
  "2020-11-11", 100727., 400., 406.571, 1545., 8., 6., 876.164, 3.479, 3.537, 
  13.439, 0.07, 0.052, 0.96, "", "", "", "", "", "", "", "", 5183., 
  1.539653*^6, 13.393, 0.045, 5050., 0.044, 0.081, 12.4, "tests performed", 
  "", "", "", "", "", "", "", "", "", 51.85, 1.14963583*^8, 104.957, 19.8, 
  3.526, 2.063, 1729.927, 26.7, 182.634, 7.47, 0.4, 8.5, 7.96, 0.3, 66.6, 
  0.485}, {"ETH", "Africa", "Ethiopia", "2020-11-12", 101248., 521., 408.143, 
  1554., 9., 6.571, 880.696, 4.532, 3.55, 13.517, 0.078, 0.057, 0.99, "", "", 
  "", "", "", "", "", "", 5478., 1.545131*^6, 13.44, 0.048, 4998., 0.043, 
  0.082, 12.2, "tests performed", "", "", "", "", "", "", "", "", "", 51.85, 
  1.14963583*^8, 104.957, 19.8, 3.526, 2.063, 1729.927, 26.7, 182.634, 7.47, 
  0.4, 8.5, 7.96, 0.3, 66.6, 0.485}, {"ETH", "Africa", "Ethiopia", 
  "2020-11-13", 101757., 509., 430.143, 1558., 4., 6.571, 885.124, 4.427, 
  3.742, 13.552, 0.035, 0.057, 1.01, "", "", "", "", "", "", "", "", 5532., 
  1.550663*^6, 13.488, 0.048, 5113., 0.044, 0.084, 11.9, "tests performed", 
  "", "", "", "", "", "", "", "", "", 51.85, 1.14963583*^8, 104.957, 19.8, 
  3.526, 2.063, 1729.927, 26.7, 182.634, 7.47, 0.4, 8.5, 7.96, 0.3, 66.6, 
  0.485}, {"ETH", "Africa", "Ethiopia", "2020-11-14", 102321., 564., 445.714, 
  1565., 7., 6.714, 890.03, 4.906, 3.877, 13.613, 0.061, 0.058, 1.01, "", "", 
  "", "", "", "", "", "", 6343., 1.557006*^6, 13.543, 0.055, 5158., 0.045, 
  0.086, 11.6, "tests performed", "", "", "", "", "", "", "", "", "", 51.85, 
  1.14963583*^8, 104.957, 19.8, 3.526, 2.063, 1729.927, 26.7, 182.634, 7.47, 
  0.4, 8.5, 7.96, 0.3, 66.6, 0.485}, {"ETH", "Africa", "Ethiopia", 
  "2020-11-15", 102720., 399., 435., 1569., 4., 6.571, 893.5, 3.471, 3.784, 
  13.648, 0.035, 0.057, 0.99, "", "", "", "", "", "", "", "", 5002., 
  1.562008*^6, 13.587, 0.044, 5112., 0.044, 0.085, 11.8, "tests performed", 
  "", "", "", "", "", "", "", "", "", 51.85, 1.14963583*^8, 104.957, 19.8, 
  3.526, 2.063, 1729.927, 26.7, 182.634, 7.47, 0.4, 8.5, 7.96, 0.3, 66.6, 
  0.485}, {"ETH", "Africa", "Ethiopia", "2020-11-16", 103056., 336., 439.143, 
  1581., 12., 7.286, 896.423, 2.923, 3.82, 13.752, 0.104, 0.063, 0.98, "", 
  "", "", "", "", "", "", "", 4213., 1.566221*^6, 13.624, 0.037, 5159., 
  0.045, 0.085, 11.7, "tests performed", "", "", "", "", "", "", "", "", "", 
  51.85, 1.14963583*^8, 104.957, 19.8, 3.526, 2.063, 1729.927, 26.7, 182.634, 
  7.47, 0.4, 8.5, 7.96, 0.3, 66.6, 0.485}, {"ETH", "Africa", "Ethiopia", 
  "2020-11-17", 103395., 339., 438.286, 1588., 7., 7.286, 899.372, 2.949, 
  3.812, 13.813, 0.061, 0.063, 1., "", "", "", "", "", "", "", "", 3778., 
  1.569999*^6, 13.656, 0.033, 5076., 0.044, 0.086, 11.6, "tests performed", 
  "", "", "", "", "", "", "", "", "", 51.85, 1.14963583*^8, 104.957, 19.8, 
  3.526, 2.063, 1729.927, 26.7, 182.634, 7.47, 0.4, 8.5, 7.96, 0.3, 66.6, 
  0.485}, {"ETH", "Africa", "Ethiopia", "2020-11-18", 103928., 533., 457.286, 
  1601., 13., 8., 904.008, 4.636, 3.978, 13.926, 0.113, 0.07, 1.02, "", "", 
  "", "", "", "", "", "", 4871., 1.57487*^6, 13.699, 0.042, 5031., 0.044, 
  0.091, 11., "tests performed", "", "", "", "", "", "", "", "", "", 51.85, 
  1.14963583*^8, 104.957, 19.8, 3.526, 2.063, 1729.927, 26.7, 182.634, 7.47, 
  0.4, 8.5, 7.96, 0.3, 66.6, 0.485}, {"ETH", "Africa", "Ethiopia", 
  "2020-11-19", 104427., 499., 454.143, 1607., 6., 7.571, 908.349, 4.341, 
  3.95, 13.978, 0.052, 0.066, 1.02, "", "", "", "", "", "", "", "", 5201., 
  1.580071*^6, 13.744, 0.045, 4991., 0.043, 0.091, 11., "tests performed", 
  "", "", "", "", "", "", "", "", "", 51.85, 1.14963583*^8, 104.957, 19.8, 
  3.526, 2.063, 1729.927, 26.7, 182.634, 7.47, 0.4, 8.5, 7.96, 0.3, 66.6, 
  0.485}, {"ETH", "Africa", "Ethiopia", "2020-11-20", 104879., 452., 446., 
  1620., 13., 8.857, 912.28, 3.932, 3.879, 14.091, 0.113, 0.077, 1.02, "", 
  "", "", "", "", "", "", "", 5488., 1.585559*^6, 13.792, 0.048, 4985., 
  0.043, 0.089, 11.2, "tests performed", "", "", "", "", "", "", "", "", "", 
  51.85, 1.14963583*^8, 104.957, 19.8, 3.526, 2.063, 1729.927, 26.7, 182.634, 
  7.47, 0.4, 8.5, 7.96, 0.3, 66.6, 0.485}, {"ETH", "Africa", "Ethiopia", 
  "2020-11-21", 105352., 473., 433., 1636., 16., 10.143, 916.395, 4.114, 
  3.766, 14.231, 0.139, 0.088, 1.02, "", "", "", "", "", "", "", "", 5589., 
  1.591148*^6, 13.84, 0.049, 4877., 0.042, 0.089, 11.3, "tests performed", 
  "", "", "", "", "", "", "", "", "", 51.85, 1.14963583*^8, 104.957, 19.8, 
  3.526, 2.063, 1729.927, 26.7, 182.634, 7.47, 0.4, 8.5, 7.96, 0.3, 66.6, 
  0.485}, {"ETH", "Africa", "Ethiopia", "2020-11-22", 105785., 433., 437.857, 
  1647., 11., 11.143, 920.161, 3.766, 3.809, 14.326, 0.096, 0.097, 1.03, "", 
  "", "", "", "", "", "", "", 4495., 1.595643*^6, 13.88, 0.039, 4805., 0.042, 
  0.091, 11., "tests performed", "", "", "", "", "", "", "", "", "", 51.85, 
  1.14963583*^8, 104.957, 19.8, 3.526, 2.063, 1729.927, 26.7, 182.634, 7.47, 
  0.4, 8.5, 7.96, 0.3, 66.6, 0.485}, {"ETH", "Africa", "Ethiopia", 
  "2020-11-23", 106203., 418., 449.571, 1651., 4., 10., 923.797, 3.636, 
  3.911, 14.361, 0.035, 0.087, 1.05, "", "", "", "", "", "", "", "", 4963., 
  1.600606*^6, 13.923, 0.043, 4912., 0.043, 0.092, 10.9, "tests performed", 
  "", "", "", "", "", "", "", "", "", 51.85, 1.14963583*^8, 104.957, 19.8, 
  3.526, 2.063, 1729.927, 26.7, 182.634, 7.47, 0.4, 8.5, 7.96, 0.3, 66.6, 
  0.485}, {"ETH", "Africa", "Ethiopia", "2020-11-24", 106591., 388., 456.571, 
  1661., 10., 10.429, 927.172, 3.375, 3.971, 14.448, 0.087, 0.091, 1.08, "", 
  "", "", "", "", "", "", "", 4091., 1.604697*^6, 13.958, 0.036, 4957., 
  0.043, 0.092, 10.9, "tests performed", "", "", "", "", "", "", "", "", "", 
  51.85, 1.14963583*^8, 104.957, 19.8, 3.526, 2.063, 1729.927, 26.7, 182.634, 
  7.47, 0.4, 8.5, 7.96, 0.3, 66.6, 0.485}, {"ETH", "Africa", "Ethiopia", 
  "2020-11-25", 107109., 518., 454.429, 1664., 3., 9., 931.678, 4.506, 3.953, 
  14.474, 0.026, 0.078, 1.11, "", "", "", "", "", "", "", "", 5283., 
  1.60998*^6, 14.004, 0.046, 5016., 0.044, 0.091, 11., "tests performed", "", 
  "", "", "", "", "", "", "", "", 51.85, 1.14963583*^8, 104.957, 19.8, 3.526, 
  2.063, 1729.927, 26.7, 182.634, 7.47, 0.4, 8.5, 7.96, 0.3, 66.6, 0.485}, 
 {"ETH", "Africa", "Ethiopia", "2020-11-26", 107669., 560., 463.143, 1672., 
  8., 9.286, 936.549, 4.871, 4.029, 14.544, 0.07, 0.081, 1.13, "", "", "", 
  "", "", "", "", "", 5789., 1.615769*^6, 14.055, 0.05, 5100., 0.044, 0.091, 
  11., "tests performed", "", "", "", "", "", "", "", "", "", 51.85, 
  1.14963583*^8, 104.957, 19.8, 3.526, 2.063, 1729.927, 26.7, 182.634, 7.47, 
  0.4, 8.5, 7.96, 0.3, 66.6, 0.485}, {"ETH", "Africa", "Ethiopia", 
  "2020-11-27", 108438., 769., 508.429, 1686., 14., 9.429, 943.238, 6.689, 
  4.423, 14.666, 0.122, 0.082, 1.15, "", "", "", "", "", "", "", "", 5271., 
  1.62104*^6, 14.1, 0.046, 5069., 0.044, 0.1, 10., "tests performed", "", "", 
  "", "", "", "", "", "", "", 51.85, 1.14963583*^8, 104.957, 19.8, 3.526, 
  2.063, 1729.927, 26.7, 182.634, 7.47, 0.4, 8.5, 7.96, 0.3, 66.6, 0.485}, 
 {"ETH", "Africa", "Ethiopia", "2020-11-28", 108930., 492., 511.143, 1695., 
  9., 8.429, 947.517, 4.28, 4.446, 14.744, 0.078, 0.073, 1.12, "", "", "", 
  "", "", "", "", "", 5406., 1.626446*^6, 14.147, 0.047, 5043., 0.044, 0.101, 
  9.9, "tests performed", "", "", "", "", "", "", "", "", "", 51.85, 
  1.14963583*^8, 104.957, 19.8, 3.526, 2.063, 1729.927, 26.7, 182.634, 7.47, 
  0.4, 8.5, 7.96, 0.3, 66.6, 0.485}, {"ETH", "Africa", "Ethiopia", 
  "2020-11-29", 109534., 604., 535.571, 1700., 5., 7.571, 952.771, 5.254, 
  4.659, 14.787, 0.043, 0.066, 1.11, "", "", "", "", "", "", "", "", 5466., 
  1.631912*^6, 14.195, 0.048, 5181., 0.045, 0.103, 9.7, "tests performed", 
  "", "", "", "", "", "", "", "", "", 51.85, 1.14963583*^8, 104.957, 19.8, 
  3.526, 2.063, 1729.927, 26.7, 182.634, 7.47, 0.4, 8.5, 7.96, 0.3, 66.6, 
  0.485}, {"ETH", "Africa", "Ethiopia", "2020-11-30", 110074., 540., 553., 
  1706., 6., 7.857, 957.468, 4.697, 4.81, 14.839, 0.052, 0.068, 1.09, "", "", 
  "", "", "", "", "", "", 4817., 1.636729*^6, 14.237, 0.042, 5160., 0.045, 
  0.107, 9.3, "tests performed", "", "", "", "", "", "", "", "", "", 51.85, 
  1.14963583*^8, 104.957, 19.8, 3.526, 2.063, 1729.927, 26.7, 182.634, 7.47, 
  0.4, 8.5, 7.96, 0.3, 66.6, 0.485}, {"ETH", "Africa", "Ethiopia", 
  "2020-12-01", 110554., 480., 566.143, 1709., 3., 6.857, 961.644, 4.175, 
  4.925, 14.866, 0.026, 0.06, 1.06, "", "", "", "", "", "", "", "", 4968., 
  1.641697*^6, 14.28, 0.043, 5286., 0.046, 0.107, 9.3, "tests performed", "", 
  "", "", "", "", "", "", "", "", 51.85, 1.14963583*^8, 104.957, 19.8, 3.526, 
  2.063, 1729.927, 26.7, 182.634, 7.47, 0.4, 8.5, 7.96, 0.3, 66.6, 0.485}, 
 {"ETH", "Africa", "Ethiopia", "2020-12-02", 110984., 430., 553.571, 1715., 
  6., 7.286, 965.384, 3.74, 4.815, 14.918, 0.052, 0.063, 1.03, "", "", "", 
  "", "", "", "", "", 4298., 1.645995*^6, 14.318, 0.037, 5145., 0.045, 0.108, 
  9.3, "tests performed", "", "", "", "", "", "", "", "", "", 51.85, 
  1.14963583*^8, 104.957, 19.8, 3.526, 2.063, 1729.927, 26.7, 182.634, 7.47, 
  0.4, 8.5, 7.96, 0.3, 66.6, 0.485}, {"ETH", "Africa", "Ethiopia", 
  "2020-12-03", 111579., 595., 558.571, 1724., 9., 7.429, 970.56, 5.176, 
  4.859, 14.996, 0.078, 0.065, 1.03, "", "", "", "", "", "", "", "", 6522., 
  1.652517*^6, 14.374, 0.057, 5250., 0.046, 0.106, 9.4, "tests performed", 
  "", "", "", "", "", "", "", "", "", 51.85, 1.14963583*^8, 104.957, 19.8, 
  3.526, 2.063, 1729.927, 26.7, 182.634, 7.47, 0.4, 8.5, 7.96, 0.3, 66.6, 
  0.485}, {"ETH", "Africa", "Ethiopia", "2020-12-04", 112091., 512., 521.857, 
  1734., 10., 6.857, 975.013, 4.454, 4.539, 15.083, 0.087, 0.06, 1.03, "", 
  "", "", "", "", "", "", "", 5673., 1.65819*^6, 14.424, 0.049, 5307., 0.046, 
  0.098, 10.2, "tests performed", "", "", "", "", "", "", "", "", "", 51.85, 
  1.14963583*^8, 104.957, 19.8, 3.526, 2.063, 1729.927, 26.7, 182.634, 7.47, 
  0.4, 8.5, 7.96, 0.3, 66.6, 0.485}, {"ETH", "Africa", "Ethiopia", 
  "2020-12-05", 112740., 649., 544.286, 1745., 11., 7.143, 980.658, 5.645, 
  4.734, 15.179, 0.096, 0.062, 1.03, "", "", "", "", "", "", "", "", 6185., 
  1.664375*^6, 14.477, 0.054, 5418., 0.047, 0.1, 10., "tests performed", "", 
  "", "", "", "", "", "", "", "", 51.85, 1.14963583*^8, 104.957, 19.8, 3.526, 
  2.063, 1729.927, 26.7, 182.634, 7.47, 0.4, 8.5, 7.96, 0.3, 66.6, 0.485}, 
 {"ETH", "Africa", "Ethiopia", "2020-12-06", 113295., 555., 537.286, 1747., 
  2., 6.714, 985.486, 4.828, 4.674, 15.196, 0.017, 0.058, 1.02, "", "", "", 
  "", "", "", "", "", 5379., 1.669754*^6, 14.524, 0.047, 5406., 0.047, 0.099, 
  10.1, "tests performed", "", "", "", "", "", "", "", "", "", 51.85, 
  1.14963583*^8, 104.957, 19.8, 3.526, 2.063, 1729.927, 26.7, 182.634, 7.47, 
  0.4, 8.5, 7.96, 0.3, 66.6, 0.485}, {"ETH", "Africa", "Ethiopia", 
  "2020-12-07", 113735., 440., 523., 1755., 8., 7., 989.313, 3.827, 4.549, 
  15.266, 0.07, 0.061, 1.01, "", "", "", "", "", "", "", "", 4203., 
  1.673957*^6, 14.561, 0.037, 5318., 0.046, 0.098, 10.2, "tests performed", 
  "", "", "", "", "", "", "", "", "", 51.85, 1.14963583*^8, 104.957, 19.8, 
  3.526, 2.063, 1729.927, 26.7, 182.634, 7.47, 0.4, 8.5, 7.96, 0.3, 66.6, 
  0.485}, {"ETH", "Africa", "Ethiopia", "2020-12-08", 114266., 531., 530.286, 
  1766., 11., 8.143, 993.932, 4.619, 4.613, 15.361, 0.096, 0.071, 1.01, "", 
  "", "", "", "", "", "", "", 5288., 1.679245*^6, 14.607, 0.046, 5364., 
  0.047, 0.099, 10.1, "tests performed", "", "", "", "", "", "", "", "", "", 
  51.85, 1.14963583*^8, 104.957, 19.8, 3.526, 2.063, 1729.927, 26.7, 182.634, 
  7.47, 0.4, 8.5, 7.96, 0.3, 66.6, 0.485}, {"ETH", "Africa", "Ethiopia", 
  "2020-12-09", 114834., 568., 550., 1769., 3., 7.714, 998.873, 4.941, 4.784, 
  15.387, 0.026, 0.067, 0.98, "", "", "", "", "", "", "", "", 4313., 
  1.683558*^6, 14.644, 0.038, 5366., 0.047, 0.102, 9.8, "tests performed", 
  "", "", "", "", "", "", "", "", "", 51.85, 1.14963583*^8, 104.957, 19.8, 
  3.526, 2.063, 1729.927, 26.7, 182.634, 7.47, 0.4, 8.5, 7.96, 0.3, 66.6, 
  0.485}, {"ETH", "Africa", "Ethiopia", "2020-12-10", 115360., 526., 540.143, 
  1779., 10., 7.857, 1003.448, 4.575, 4.698, 15.474, 0.087, 0.068, 0.95, "", 
  "", "", "", "", "", "", "", 5741., 1.689299*^6, 14.694, 0.05, 5255., 0.046, 
  0.103, 9.7, "tests performed", "", "", "", "", "", "", "", "", "", 51.85, 
  1.14963583*^8, 104.957, 19.8, 3.526, 2.063, 1729.927, 26.7, 182.634, 7.47, 
  0.4, 8.5, 7.96, 0.3, 66.6, 0.485}, {"ETH", "Africa", "Ethiopia", 
  "2020-12-11", 115782., 422., 527.286, 1791., 12., 8.143, 1007.119, 3.671, 
  4.587, 15.579, 0.104, 0.071, 0.93, "", "", "", "", "", "", "", "", 5807., 
  1.695106*^6, 14.745, 0.051, 5274., 0.046, 0.1, 10., "tests performed", "", 
  "", "", "", "", "", "", "", "", 51.85, 1.14963583*^8, 104.957, 19.8, 3.526, 
  2.063, 1729.927, 26.7, 182.634, 7.47, 0.4, 8.5, 7.96, 0.3, 66.6, 0.485}, 
 {"ETH", "Africa", "Ethiopia", "2020-12-12", 116297., 515., 508.143, 1803., 
  12., 8.286, 1011.599, 4.48, 4.42, 15.683, 0.104, 0.072, 0.93, "", "", "", 
  "", "", "", "", "", 6416., 1.701522*^6, 14.801, 0.056, 5307., 0.046, 0.096, 
  10.4, "tests performed", "", "", "", "", "", "", "", "", "", 51.85, 
  1.14963583*^8, 104.957, 19.8, 3.526, 2.063, 1729.927, 26.7, 182.634, 7.47, 
  0.4, 8.5, 7.96, 0.3, 66.6, 0.485}, {"ETH", "Africa", "Ethiopia", 
  "2020-12-13", 116769., 472., 496.286, 1806., 3., 8.429, 1015.704, 4.106, 
  4.317, 15.709, 0.026, 0.073, 0.92, "", "", "", "", "", "", "", "", 4799., 
  1.706321*^6, 14.842, 0.042, 5224., 0.045, 0.095, 10.5, "tests performed", 
  "", "", "", "", "", "", "", "", "", 51.85, 1.14963583*^8, 104.957, 19.8, 
  3.526, 2.063, 1729.927, 26.7, 182.634, 7.47, 0.4, 8.5, 7.96, 0.3, 66.6, 
  0.485}, {"ETH", "Africa", "Ethiopia", "2020-12-14", 117242., 473., 501., 
  1809., 3., 7.714, 1019.819, 4.114, 4.358, 15.735, 0.026, 0.067, 0.93, "", 
  "", "", "", "", "", "", "", 4778., 1.711099*^6, 14.884, 0.042, 5306., 
  0.046, 0.094, 10.6, "tests performed", "", "", "", "", "", "", "", "", "", 
  51.85, 1.14963583*^8, 104.957, 19.8, 3.526, 2.063, 1729.927, 26.7, 182.634, 
  7.47, 0.4, 8.5, 7.96, 0.3, 66.6, 0.485}, {"ETH", "Africa", "Ethiopia", 
  "2020-12-15", 117542., 300., 468., 1813., 4., 6.714, 1022.428, 2.61, 4.071, 
  15.77, 0.035, 0.058, 0.92, "", "", "", "", "", "", "", "", 3867., 
  1.714966*^6, 14.917, 0.034, 5103., 0.044, 0.092, 10.9, "tests performed", 
  "", "", "", "", "", "", "", "", "", 51.85, 1.14963583*^8, 104.957, 19.8, 
  3.526, 2.063, 1729.927, 26.7, 182.634, 7.47, 0.4, 8.5, 7.96, 0.3, 66.6, 
  0.485}, {"ETH", "Africa", "Ethiopia", "2020-12-16", 118006., 464., 453.143, 
  1818., 5., 7., 1026.464, 4.036, 3.942, 15.814, 0.043, 0.061, 0.93, "", "", 
  "", "", "", "", "", "", 5451., 1.720417*^6, 14.965, 0.047, 5266., 0.046, 
  0.086, 11.6, "tests performed", "", "", "", "", "", "", "", "", "", 51.85, 
  1.14963583*^8, 104.957, 19.8, 3.526, 2.063, 1729.927, 26.7, 182.634, 7.47, 
  0.4, 8.5, 7.96, 0.3, 66.6, 0.485}, {"ETH", "Africa", "Ethiopia", 
  "2020-12-17", 118481., 475., 445.857, 1831., 13., 7.429, 1030.596, 4.132, 
  3.878, 15.927, 0.113, 0.065, 0.93, "", "", "", "", "", "", "", "", 5276., 
  1.725693*^6, 15.011, 0.046, 5199., 0.045, 0.086, 11.7, "tests performed", 
  "", "", "", "", "", "", "", "", "", 51.85, 1.14963583*^8, 104.957, 19.8, 
  3.526, 2.063, 1729.927, 26.7, 182.634, 7.47, 0.4, 8.5, 7.96, 0.3, 66.6, 
  0.485}, {"ETH", "Africa", "Ethiopia", "2020-12-18", 119025., 544., 463.286, 
  1843., 12., 7.429, 1035.328, 4.732, 4.03, 16.031, 0.104, 0.065, 0.94, "", 
  "", "", "", "", "", "", "", 6284., 1.731977*^6, 15.065, 0.055, 5267., 
  0.046, 0.088, 11.4, "tests performed", "", "", "", "", "", "", "", "", "", 
  51.85, 1.14963583*^8, 104.957, 19.8, 3.526, 2.063, 1729.927, 26.7, 182.634, 
  7.47, 0.4, 8.5, 7.96, 0.3, 66.6, 0.485}, {"ETH", "Africa", "Ethiopia", 
  "2020-12-19", 119494., 469., 456.714, 1846., 3., 6.143, 1039.407, 4.08, 
  3.973, 16.057, 0.026, 0.053, 0.93, "", "", "", "", "", "", "", "", 6313., 
  1.73829*^6, 15.12, 0.055, 5253., 0.046, 0.087, 11.5, "tests performed", "", 
  "", "", "", "", "", "", "", "", 51.85, 1.14963583*^8, 104.957, 19.8, 3.526, 
  2.063, 1729.927, 26.7, 182.634, 7.47, 0.4, 8.5, 7.96, 0.3, 66.6, 0.485}, 
 {"ETH", "Africa", "Ethiopia", "2020-12-20", 119951., 457., 454.571, 1853., 
  7., 6.714, 1043.383, 3.975, 3.954, 16.118, 0.061, 0.058, 0.92, "", "", "", 
  "", "", "", "", "", 5373., 1.743663*^6, 15.167, 0.047, 5335., 0.046, 0.085, 
  11.7, "tests performed", "", "", "", "", "", "", "", "", "", 51.85, 
  1.14963583*^8, 104.957, 19.8, 3.526, 2.063, 1729.927, 26.7, 182.634, 7.47, 
  0.4, 8.5, 7.96, 0.3, 66.6, 0.485}, {"ETH", "Africa", "Ethiopia", 
  "2020-12-21", 120348., 397., 443.714, 1861., 8., 7.429, 1046.836, 3.453, 
  3.86, 16.188, 0.07, 0.065, 0.91, "", "", "", "", "", "", "", "", 4242., 
  1.747905*^6, 15.204, 0.037, 5258., 0.046, 0.084, 11.8, "tests performed", 
  "", "", "", "", "", "", "", "", "", 51.85, 1.14963583*^8, 104.957, 19.8, 
  3.526, 2.063, 1729.927, 26.7, 182.634, 7.47, 0.4, 8.5, 7.96, 0.3, 66.6, 
  0.485}, {"ETH", "Africa", "Ethiopia", "2020-12-22", 120638., 290., 442.286, 
  1864., 3., 7.286, 1049.358, 2.523, 3.847, 16.214, 0.026, 0.063, 0.9, "", 
  "", "", "", "", "", "", "", 4347., 1.752252*^6, 15.242, 0.038, 5327., 
  0.046, 0.083, 12., "tests performed", "", "", "", "", "", "", "", "", "", 
  51.85, 1.14963583*^8, 104.957, 19.8, 3.526, 2.063, 1729.927, 26.7, 182.634, 
  7.47, 0.4, 8.5, 7.96, 0.3, 66.6, 0.485}, {"ETH", "Africa", "Ethiopia", 
  "2020-12-23", 120989., 351., 426.143, 1870., 6., 7.429, 1052.412, 3.053, 
  3.707, 16.266, 0.052, 0.065, 0.9, "", "", "", "", "", "", "", "", 5096., 
  1.757348*^6, 15.286, 0.044, 5276., 0.046, 0.081, 12.4, "tests performed", 
  "", "", "", "", "", "", "", "", "", 51.85, 1.14963583*^8, 104.957, 19.8, 
  3.526, 2.063, 1729.927, 26.7, 182.634, 7.47, 0.4, 8.5, 7.96, 0.3, 66.6, 
  0.485}, {"ETH", "Africa", "Ethiopia", "2020-12-24", 121399., 410., 416.857, 
  1882., 12., 7.286, 1055.978, 3.566, 3.626, 16.37, 0.104, 0.063, 0.92, "", 
  "", "", "", "", "", "", "", 5503., 1.762851*^6, 15.334, 0.048, 5308., 
  0.046, 0.079, 12.7, "tests performed", "", "", "", "", "", "", "", "", "", 
  51.85, 1.14963583*^8, 104.957, 19.8, 3.526, 2.063, 1729.927, 26.7, 182.634, 
  7.47, 0.4, 8.5, 7.96, 0.3, 66.6, 0.485}, {"ETH", "Africa", "Ethiopia", 
  "2020-12-25", 121880., 481., 407.857, 1897., 15., 7.714, 1060.162, 4.184, 
  3.548, 16.501, 0.13, 0.067, 0.95, "", "", "", "", "", "", "", "", 6762., 
  1.769613*^6, 15.393, 0.059, 5377., 0.047, 0.076, 13.2, "tests performed", 
  "", "", "", "", "", "", "", "", "", 51.85, 1.14963583*^8, 104.957, 19.8, 
  3.526, 2.063, 1729.927, 26.7, 182.634, 7.47, 0.4, 8.5, 7.96, 0.3, 66.6, 
  0.485}, {"ETH", "Africa", "Ethiopia", "2020-12-26", 122413., 533., 417., 
  1901., 4., 7.857, 1064.798, 4.636, 3.627, 16.536, 0.035, 0.068, 0.96, "", 
  "", "", "", "", "", "", "", 6709., 1.776322*^6, 15.451, 0.058, 5433., 
  0.047, 0.077, 13., "tests performed", "", "", "", "", "", "", "", "", "", 
  51.85, 1.14963583*^8, 104.957, 19.8, 3.526, 2.063, 1729.927, 26.7, 182.634, 
  7.47, 0.4, 8.5, 7.96, 0.3, 66.6, 0.485}, {"ETH", "Africa", "Ethiopia", 
  "2020-12-27", 122864., 451., 416.143, 1909., 8., 8., 1068.721, 3.923, 3.62, 
  16.605, 0.07, 0.07, 0.94, "", "", "", "", "", "", "", "", 4639., 
  1.780961*^6, 15.492, 0.04, 5328., 0.046, 0.078, 12.8, "tests performed", 
  "", "", "", "", "", "", "", "", "", 51.85, 1.14963583*^8, 104.957, 19.8, 
  3.526, 2.063, 1729.927, 26.7, 182.634, 7.47, 0.4, 8.5, 7.96, 0.3, 66.6, 
  0.485}, {"ETH", "Africa", "Ethiopia", "2020-12-28", 123145., 281., 399.571, 
  1912., 3., 7.286, 1071.165, 2.444, 3.476, 16.631, 0.026, 0.063, 0.92, "", 
  "", "", "", "", "", "", "", 4171., 1.785132*^6, 15.528, 0.036, 5318., 
  0.046, 0.075, 13.3, "tests performed", "", "", "", "", "", "", "", "", "", 
  51.85, 1.14963583*^8, 104.957, 19.8, 3.526, 2.063, 1729.927, 26.7, 182.634, 
  7.47, 0.4, 8.5, 7.96, 0.3, 66.6, 0.485}, {"ETH", "Africa", "Ethiopia", 
  "2020-12-29", 123388., 243., 392.857, 1913., 1., 7., 1073.279, 2.114, 
  3.417, 16.64, 0.009, 0.061, 0.93, "", "", "", "", "", "", "", "", 4155., 
  1.789287*^6, 15.564, 0.036, 5291., 0.046, 0.074, 13.5, "tests performed", 
  "", "", "", "", "", "", "", "", "", 51.85, 1.14963583*^8, 104.957, 19.8, 
  3.526, 2.063, 1729.927, 26.7, 182.634, 7.47, 0.4, 8.5, 7.96, 0.3, 66.6, 
  0.485}, {"ETH", "Africa", "Ethiopia", "2020-12-30", 123856., 468., 409.571, 
  1918., 5., 6.857, 1077.35, 4.071, 3.563, 16.684, 0.043, 0.06, 0.95, "", "", 
  "", "", "", "", "", "", 5402., 1.794689*^6, 15.611, 0.047, 5334., 0.046, 
  0.077, 13., "tests performed", "", "", "", "", "", "", "", "", "", 51.85, 
  1.14963583*^8, 104.957, 19.8, 3.526, 2.063, 1729.927, 26.7, 182.634, 7.47, 
  0.4, 8.5, 7.96, 0.3, 66.6, 0.485}, {"ETH", "Africa", "Ethiopia", 
  "2020-12-31", 124264., 408., 409.286, 1923., 5., 5.857, 1080.899, 3.549, 
  3.56, 16.727, 0.043, 0.051, 0.96, "", "", "", "", "", "", "", "", 5547., 
  1.800236*^6, 15.659, 0.048, 5341., 0.046, 0.077, 13., "tests performed", 
  "", "", "", "", "", "", "", "", "", 51.85, 1.14963583*^8, 104.957, 19.8, 
  3.526, 2.063, 1729.927, 26.7, 182.634, 7.47, 0.4, 8.5, 7.96, 0.3, 66.6, 
  0.485}, {"ETH", "Africa", "Ethiopia", "2021-01-01", 124652., 388., 396., 
  1937., 14., 5.714, 1084.274, 3.375, 3.445, 16.849, 0.122, 0.05, 0.97, "", 
  "", "", "", "", "", "", "", 5810., 1.806046*^6, 15.71, 0.051, 5205., 0.045, 
  0.076, 13.1, "tests performed", "", "", "", "", "", "", "", "", "", 51.85, 
  1.14963583*^8, 104.957, 19.8, 3.526, 2.063, 1729.927, 26.7, 182.634, 7.47, 
  0.4, 8.5, 7.96, 0.3, 66.6, 0.485}, {"ETH", "Africa", "Ethiopia", 
  "2021-01-02", 125049., 397., 376.571, 1944., 7., 6.143, 1087.727, 3.453, 
  3.276, 16.91, 0.061, 0.053, 0.99, "", "", "", "", "", "", "", "", 5532., 
  1.811578*^6, 15.758, 0.048, 5037., 0.044, 0.075, 13.4, "tests performed", 
  "", "", "", "", "", "", "", "", "", 51.85, 1.14963583*^8, 104.957, 19.8, 
  3.526, 2.063, 1729.927, 26.7, 182.634, 7.47, 0.4, 8.5, 7.96, 0.3, 66.6, 
  0.485}, {"ETH", "Africa", "Ethiopia", "2021-01-03", 125622., 573., 394., 
  1948., 4., 5.571, 1092.711, 4.984, 3.427, 16.944, 0.035, 0.048, 1.01, "", 
  "", "", "", "", "", "", "", 6387., 1.817965*^6, 15.813, 0.056, 5286., 
  0.046, 0.075, 13.4, "tests performed", "", "", "", "", "", "", "", "", "", 
  51.85, 1.14963583*^8, 104.957, 19.8, 3.526, 2.063, 1729.927, 26.7, 182.634, 
  7.47, 0.4, 8.5, 7.96, 0.3, 66.6, 0.485}, {"ETH", "Africa", "Ethiopia", 
  "2021-01-04", 125919., 297., 396.286, 1950., 2., 5.429, 1095.295, 2.583, 
  3.447, 16.962, 0.017, 0.047, 0.99, "", "", "", "", "", "", "", "", 4157., 
  1.822122*^6, 15.85, 0.036, 5284., 0.046, 0.075, 13.3, "tests performed", 
  "", "", "", "", "", "", "", "", "", 51.85, 1.14963583*^8, 104.957, 19.8, 
  3.526, 2.063, 1729.927, 26.7, 182.634, 7.47, 0.4, 8.5, 7.96, 0.3, 66.6, 
  0.485}, {"ETH", "Africa", "Ethiopia", "2021-01-05", 126241., 322., 407.571, 
  1963., 13., 7.143, 1098.096, 2.801, 3.545, 17.075, 0.113, 0.062, 1., "", 
  "", "", "", "", "", "", "", 3934., 1.826056*^6, 15.884, 0.034, 5253., 
  0.046, 0.078, 12.9, "tests performed", "", "", "", "", "", "", "", "", "", 
  51.85, 1.14963583*^8, 104.957, 19.8, 3.526, 2.063, 1729.927, 26.7, 182.634, 
  7.47, 0.4, 8.5, 7.96, 0.3, 66.6, 0.485}, {"ETH", "Africa", "Ethiopia", 
  "2021-01-06", 126786., 545., 418.571, 1965., 2., 6.714, 1102.836, 4.741, 
  3.641, 17.092, 0.017, 0.058, 1., "", "", "", "", "", "", "", "", 5801., 
  1.831857*^6, 15.934, 0.05, 5310., 0.046, 0.079, 12.7, "tests performed", 
  "", "", "", "", "", "", "", "", "", 51.85, 1.14963583*^8, 104.957, 19.8, 
  3.526, 2.063, 1729.927, 26.7, 182.634, 7.47, 0.4, 8.5, 7.96, 0.3, 66.6, 
  0.485}, {"ETH", "Africa", "Ethiopia", "2021-01-07", 127227., 441., 423.286, 
  1966., 1., 6.143, 1106.672, 3.836, 3.682, 17.101, 0.009, 0.053, 0.97, "", 
  "", "", "", "", "", "", "", 4670., 1.836527*^6, 15.975, 0.041, 5184., 
  0.045, 0.082, 12.2, "tests performed", "", "", "", "", "", "", "", "", "", 
  51.85, 1.14963583*^8, 104.957, 19.8, 3.526, 2.063, 1729.927, 26.7, 182.634, 
  7.47, 0.4, 8.5, 7.96, 0.3, 66.6, 0.485}, {"ETH", "Africa", "Ethiopia", 
  "2021-01-08", 127572., 345., 417.143, 1974., 8., 5.286, 1109.673, 3.001, 
  3.628, 17.171, 0.07, 0.046, 0.94, "", "", "", "", "", "", "", "", 4240., 
  1.840767*^6, 16.012, 0.037, 4960., 0.043, 0.084, 11.9, "tests performed", 
  "", "", "", "", "", "", "", "", "", 51.85, 1.14963583*^8, 104.957, 19.8, 
  3.526, 2.063, 1729.927, 26.7, 182.634, 7.47, 0.4, 8.5, 7.96, 0.3, 66.6, 
  0.485}, {"ETH", "Africa", "Ethiopia", "2021-01-09", 127792., 220., 391.857, 
  1985., 11., 5.857, 1111.587, 1.914, 3.409, 17.266, 0.096, 0.051, 0.94, "", 
  "", "", "", "", "", "", "", 3952., 1.844719*^6, 16.046, 0.034, 4734., 
  0.041, 0.083, 12.1, "tests performed", "", "", "", "", "", "", "", "", "", 
  51.85, 1.14963583*^8, 104.957, 19.8, 3.526, 2.063, 1729.927, 26.7, 182.634, 
  7.47, 0.4, 8.5, 7.96, 0.3, 66.6, 0.485}, {"ETH", "Africa", "Ethiopia", 
  "2021-01-10", 128316., 524., 384.857, 1994., 9., 6.571, 1116.145, 4.558, 
  3.348, 17.345, 0.078, 0.057, 0.98, "", "", "", "", "", "", "", "", 5381., 
  1.8501*^6, 16.093, 0.047, 4591., 0.04, 0.084, 11.9, "tests performed", "", 
  "", "", "", "", "", "", "", "", 43.52, 1.14963583*^8, 104.957, 19.8, 3.526, 
  2.063, 1729.927, 26.7, 182.634, 7.47, 0.4, 8.5, 7.96, 0.3, 66.6, 0.485}, 
 {"ETH", "Africa", "Ethiopia", "2021-01-11", 128616., 300., 385.286, 2003., 
  9., 7.571, 1118.754, 2.61, 3.351, 17.423, 0.078, 0.066, 0.99, "", "", "", 
  "", "", "", "", "", 4599., 1.854699*^6, 16.133, 0.04, 4654., 0.04, 0.083, 
  12.1, "tests performed", "", "", "", "", "", "", "", "", "", 43.52, 
  1.14963583*^8, 104.957, 19.8, 3.526, 2.063, 1729.927, 26.7, 182.634, 7.47, 
  0.4, 8.5, 7.96, 0.3, 66.6, 0.485}, {"ETH", "Africa", "Ethiopia", 
  "2021-01-12", 128992., 376., 393., 2004., 1., 5.857, 1122.025, 3.271, 
  3.418, 17.432, 0.009, 0.051, 1.02, "", "", "", "", "", "", "", "", 4949., 
  1.859648*^6, 16.176, 0.043, 4799., 0.042, 0.082, 12.2, "tests performed", 
  "", "", "", "", "", "", "", "", "", 43.52, 1.14963583*^8, 104.957, 19.8, 
  3.526, 2.063, 1729.927, 26.7, 182.634, 7.47, 0.4, 8.5, 7.96, 0.3, 66.6, 
  0.485}, {"ETH", "Africa", "Ethiopia", "2021-01-13", 129455., 463., 381.286, 
  2006., 2., 5.857, 1126.052, 4.027, 3.317, 17.449, 0.017, 0.051, 1.03, "", 
  "", "", "", "", "", "", "", 4919., 1.864567*^6, 16.219, 0.043, 4673., 
  0.041, 0.082, 12.3, "tests performed", "", "", "", "", "", "", "", "", "", 
  43.52, 1.14963583*^8, 104.957, 19.8, 3.526, 2.063, 1729.927, 26.7, 182.634, 
  7.47, 0.4, 8.5, 7.96, 0.3, 66.6, 0.485}, {"ETH", "Africa", "Ethiopia", 
  "2021-01-14", 129922., 467., 385., 2008., 2., 6., 1130.114, 4.062, 3.349, 
  17.466, 0.017, 0.052, 1.02, "", "", "", "", "", "", "", "", 5848., 
  1.870415*^6, 16.27, 0.051, 4841., 0.042, 0.08, 12.6, "tests performed", "", 
  "", "", "", "", "", "", "", "", 43.52, 1.14963583*^8, 104.957, 19.8, 3.526, 
  2.063, 1729.927, 26.7, 182.634, 7.47, 0.4, 8.5, 7.96, 0.3, 66.6, 0.485}, 
 {"ETH", "Africa", "Ethiopia", "2021-01-15", 130326., 404., 393.429, 2023., 
  15., 7., 1133.629, 3.514, 3.422, 17.597, 0.13, 0.061, 1., "", "", "", "", 
  "", "", "", "", 5625., 1.87604*^6, 16.319, 0.049, 5039., 0.044, 0.078, 
  12.8, "tests performed", "", "", "", "", "", "", "", "", "", 43.52, 
  1.14963583*^8, 104.957, 19.8, 3.526, 2.063, 1729.927, 26.7, 182.634, 7.47, 
  0.4, 8.5, 7.96, 0.3, 66.6, 0.485}, {"ETH", "Africa", "Ethiopia", 
  "2021-01-16", 130772., 446., 425.714, 2029., 6., 6.286, 1137.508, 3.879, 
  3.703, 17.649, 0.052, 0.055, 0.99, "", "", "", "", "", "", "", "", 6111., 
  1.882151*^6, 16.372, 0.053, 5347., 0.047, 0.08, 12.6, "tests performed", 
  "", "", "", "", "", "", "", "", "", 43.52, 1.14963583*^8, 104.957, 19.8, 
  3.526, 2.063, 1729.927, 26.7, 182.634, 7.47, 0.4, 8.5, 7.96, 0.3, 66.6, 
  0.485}, {"ETH", "Africa", "Ethiopia", "2021-01-17", 131195., 423., 411.286, 
  2030., 1., 5.143, 1141.187, 3.679, 3.578, 17.658, 0.009, 0.045, 0.96, "", 
  "", "", "", "", "", "", "", 4788., 1.886939*^6, 16.413, 0.042, 5263., 
  0.046, 0.078, 12.8, "tests performed", "", "", "", "", "", "", "", "", "", 
  43.52, 1.14963583*^8, 104.957, 19.8, 3.526, 2.063, 1729.927, 26.7, 182.634, 
  7.47, 0.4, 8.5, 7.96, 0.3, 66.6, 0.485}, {"ETH", "Africa", "Ethiopia", 
  "2021-01-18", 131546., 351., 418.571, 2033., 3., 4.286, 1144.241, 3.053, 
  3.641, 17.684, 0.026, 0.037, 0.95, "", "", "", "", "", "", "", "", 4980., 
  1.891919*^6, 16.457, 0.043, 5317., 0.046, 0.079, 12.7, "tests performed", 
  "", "", "", "", "", "", "", "", "", 40.74, 1.14963583*^8, 104.957, 19.8, 
  3.526, 2.063, 1729.927, 26.7, 182.634, 7.47, 0.4, 8.5, 7.96, 0.3, 66.6, 
  0.485}, {"ETH", "Africa", "Ethiopia", "2021-01-19", 131727., 181., 390.714, 
  2037., 4., 4.714, 1145.815, 1.574, 3.399, 17.719, 0.035, 0.041, 0.94, "", 
  "", "", "", "", "", "", "", 3633., 1.895552*^6, 16.488, 0.032, 5129., 
  0.045, 0.076, 13.1, "tests performed", "", "", "", "", "", "", "", "", "", 
  40.74, 1.14963583*^8, 104.957, 19.8, 3.526, 2.063, 1729.927, 26.7, 182.634, 
  7.47, 0.4, 8.5, 7.96, 0.3, 66.6, 0.485}, {"ETH", "Africa", "Ethiopia", 
  "2021-01-20", 132034., 307., 368.429, 2044., 7., 5.429, 1148.485, 2.67, 
  3.205, 17.78, 0.061, 0.047, 0.96, "", "", "", "", "", "", "", "", 4085., 
  1.899637*^6, 16.524, 0.036, 5010., 0.044, 0.074, 13.6, "tests performed", 
  "", "", "", "", "", "", "", "", "", 40.74, 1.14963583*^8, 104.957, 19.8, 
  3.526, 2.063, 1729.927, 26.7, 182.634, 7.47, 0.4, 8.5, 7.96, 0.3, 66.6, 
  0.485}, {"ETH", "Africa", "Ethiopia", "2021-01-21", 132326., 292., 343.429, 
  2057., 13., 7., 1151.025, 2.54, 2.987, 17.893, 0.113, 0.061, 1., "", "", 
  "", "", "", "", "", "", 3945., 1.903582*^6, 16.558, 0.034, 4738., 0.041, 
  0.072, 13.8, "tests performed", "", "", "", "", "", "", "", "", "", 40.74, 
  1.14963583*^8, 104.957, 19.8, 3.526, 2.063, 1729.927, 26.7, 182.634, 7.47, 
  0.4, 8.5, 7.96, 0.3, 66.6, 0.485}, {"ETH", "Africa", "Ethiopia", 
  "2021-01-22", 132881., 555., 365., 2060., 3., 5.286, 1155.853, 4.828, 
  3.175, 17.919, 0.026, 0.046, 1.07, "", "", "", "", "", "", "", "", 4951., 
  1.908533*^6, 16.601, 0.043, 4642., 0.04, 0.079, 12.7, "tests performed", 
  "", "", "", "", "", "", "", "", "", 40.74, 1.14963583*^8, 104.957, 19.8, 
  3.526, 2.063, 1729.927, 26.7, 182.634, 7.47, 0.4, 8.5, 7.96, 0.3, 66.6, 
  0.485}, {"ETH", "Africa", "Ethiopia", "2021-01-23", 133298., 417., 360.857, 
  2063., 3., 4.857, 1159.48, 3.627, 3.139, 17.945, 0.026, 0.042, 1.1, "", "", 
  "", "", "", "", "", "", 5085., 1.913618*^6, 16.645, 0.044, 4495., 0.039, 
  0.08, 12.5, "tests performed", "", "", "", "", "", "", "", "", "", 40.74, 
  1.14963583*^8, 104.957, 19.8, 3.526, 2.063, 1729.927, 26.7, 182.634, 7.47, 
  0.4, 8.5, 7.96, 0.3, 66.6, 0.485}, {"ETH", "Africa", "Ethiopia", 
  "2021-01-24", 133767., 469., 367.429, 2066., 3., 5.143, 1163.56, 4.08, 
  3.196, 17.971, 0.026, 0.045, 1.12, "", "", "", "", "", "", "", "", 6045., 
  1.919663*^6, 16.698, 0.053, 4675., 0.041, 0.079, 12.7, "tests performed", 
  "", "", "", "", "", "", "", "", "", 40.74, 1.14963583*^8, 104.957, 19.8, 
  3.526, 2.063, 1729.927, 26.7, 182.634, 7.47, 0.4, 8.5, 7.96, 0.3, 66.6, 
  0.485}, {"ETH", "Africa", "Ethiopia", "2021-01-25", 134132., 365., 369.429, 
  2071., 5., 5.429, 1166.735, 3.175, 3.213, 18.014, 0.043, 0.047, 1.15, "", 
  "", "", "", "", "", "", "", 4473., 1.924136*^6, 16.737, 0.039, 4602., 0.04, 
  0.08, 12.5, "tests performed", "", "", "", "", "", "", "", "", "", 40.74, 
  1.14963583*^8, 104.957, 19.8, 3.526, 2.063, 1729.927, 26.7, 182.634, 7.47, 
  0.4, 8.5, 7.96, 0.3, 66.6, 0.485}, {"ETH", "Africa", "Ethiopia", 
  "2021-01-26", 134569., 437., 406., 2075., 4., 5.429, 1170.536, 3.801, 
  3.532, 18.049, 0.035, 0.047, 1.19, "", "", "", "", "", "", "", "", 6342., 
  1.930478*^6, 16.792, 0.055, 4989., 0.043, 0.081, 12.3, "tests performed", 
  "", "", "", "", "", "", "", "", "", 46.3, 1.14963583*^8, 104.957, 19.8, 
  3.526, 2.063, 1729.927, 26.7, 182.634, 7.47, 0.4, 8.5, 7.96, 0.3, 66.6, 
  0.485}, {"ETH", "Africa", "Ethiopia", "2021-01-27", 135045., 476., 430.143, 
  2083., 8., 5.571, 1174.676, 4.14, 3.742, 18.119, 0.07, 0.048, 1.22, "", "", 
  "", "", "", "", "", "", 5852., 1.93633*^6, 16.843, 0.051, 5242., 0.046, 
  0.082, 12.2, "tests performed", "", "", "", "", "", "", "", "", "", 46.3, 
  1.14963583*^8, 104.957, 19.8, 3.526, 2.063, 1729.927, 26.7, 182.634, 7.47, 
  0.4, 8.5, 7.96, 0.3, 66.6, 0.485}, {"ETH", "Africa", "Ethiopia", 
  "2021-01-28", 135594., 549., 466.857, 2085., 2., 4., 1179.452, 4.775, 
  4.061, 18.136, 0.017, 0.035, 1.26, "", "", "", "", "", "", "", "", 6003., 
  1.942333*^6, 16.895, 0.052, 5536., 0.048, 0.084, 11.9, "tests performed", 
  "", "", "", "", "", "", "", "", "", 46.3, 1.14963583*^8, 104.957, 19.8, 
  3.526, 2.063, 1729.927, 26.7, 182.634, 7.47, 0.4, 8.5, 7.96, 0.3, 66.6, 
  0.485}, {"ETH", "Africa", "Ethiopia", "2021-01-29", 136365., 771., 497.714, 
  2087., 2., 3.857, 1186.158, 6.706, 4.329, 18.154, 0.017, 0.034, 1.29, "", 
  "", "", "", "", "", "", "", 7011., 1.949344*^6, 16.956, 0.061, 5830., 
  0.051, 0.085, 11.7, "tests performed", "", "", "", "", "", "", "", "", "", 
  46.3, 1.14963583*^8, 104.957, 19.8, 3.526, 2.063, 1729.927, 26.7, 182.634, 
  7.47, 0.4, 8.5, 7.96, 0.3, 66.6, 0.485}, {"ETH", "Africa", "Ethiopia", 
  "2021-01-30", 137021., 656., 531.857, 2091., 4., 4., 1191.864, 5.706, 
  4.626, 18.188, 0.035, 0.035, 1.29, "", "", "", "", "", "", "", "", 6099., 
  1.955443*^6, 17.009, 0.053, 5975., 0.052, 0.089, 11.2, "tests performed", 
  "", "", "", "", "", "", "", "", "", 46.3, 1.14963583*^8, 104.957, 19.8, 
  3.526, 2.063, 1729.927, 26.7, 182.634, 7.47, 0.4, 8.5, 7.96, 0.3, 66.6, 
  0.485}, {"ETH", "Africa", "Ethiopia", "2021-01-31", 137650., 629., 554.714, 
  2093., 2., 3.857, 1197.336, 5.471, 4.825, 18.206, 0.017, 0.034, 1.25, "", 
  "", "", "", "", "", "", "", 7109., 1.962552*^6, 17.071, 0.062, 6127., 
  0.053, 0.091, 11., "tests performed", "", "", "", "", "", "", "", "", "", 
  46.3, 1.14963583*^8, 104.957, 19.8, 3.526, 2.063, 1729.927, 26.7, 182.634, 
  7.47, 0.4, 8.5, 7.96, 0.3, 66.6, 0.485}, {"ETH", "Africa", "Ethiopia", 
  "2021-02-01", 138384., 734., 607.429, 2103., 10., 4.571, 1203.72, 6.385, 
  5.284, 18.293, 0.087, 0.04, 1.25, "", "", "", "", "", "", "", "", 6216., 
  1.968768*^6, 17.125, 0.054, 6376., 0.055, 0.095, 10.5, "tests performed", 
  "", "", "", "", "", "", "", "", "", 43.52, 1.14963583*^8, 104.957, 19.8, 
  3.526, 2.063, 1729.927, 26.7, 182.634, 7.47, 0.4, 8.5, 7.96, 0.3, 66.6, 
  0.485}, {"ETH", "Africa", "Ethiopia", "2021-02-02", 138861., 477., 613.143, 
  2116., 13., 5.857, 1207.869, 4.149, 5.333, 18.406, 0.113, 0.051, 1.2, "", 
  "", "", "", "", "", "", "", 5605., 1.974373*^6, 17.174, 0.049, 6271., 
  0.055, 0.098, 10.2, "tests performed", "", "", "", "", "", "", "", "", "", 
  43.52, 1.14963583*^8, 104.957, 19.8, 3.526, 2.063, 1729.927, 26.7, 182.634, 
  7.47, 0.4, 8.5, 7.96, 0.3, 66.6, 0.485}, {"ETH", "Africa", "Ethiopia", 
  "2021-02-03", 139408., 547., 623.286, 2122., 6., 5.571, 1212.627, 4.758, 
  5.422, 18.458, 0.052, 0.048, 1.18, "", "", "", "", "", "", "", "", 5632., 
  1.980005*^6, 17.223, 0.049, 6239., 0.054, 0.1, 10., "tests performed", "", 
  "", "", "", "", "", "", "", "", 43.52, 1.14963583*^8, 104.957, 19.8, 3.526, 
  2.063, 1729.927, 26.7, 182.634, 7.47, 0.4, 8.5, 7.96, 0.3, 66.6, 0.485}, 
 {"ETH", "Africa", "Ethiopia", "2021-02-04", 140157., 749., 651.857, 2126., 
  4., 5.857, 1219.143, 6.515, 5.67, 18.493, 0.035, 0.051, 1.18, "", "", "", 
  "", "", "", "", "", 6002., 1.986007*^6, 17.275, 0.052, 6239., 0.054, 0.104, 
  9.6, "tests performed", "", "", "", "", "", "", "", "", "", 43.52, 
  1.14963583*^8, 104.957, 19.8, 3.526, 2.063, 1729.927, 26.7, 182.634, 7.47, 
  0.4, 8.5, 7.96, 0.3, 66.6, 0.485}, {"ETH", "Africa", "Ethiopia", 
  "2021-02-05", 140883., 726., 645.429, 2136., 10., 7., 1225.458, 6.315, 
  5.614, 18.58, 0.087, 0.061, 1.17, "", "", "", "", "", "", "", "", 5065., 
  1.991072*^6, 17.319, 0.044, 5961., 0.052, 0.108, 9.2, "tests performed", 
  "", "", "", "", "", "", "", "", "", 43.52, 1.14963583*^8, 104.957, 19.8, 
  3.526, 2.063, 1729.927, 26.7, 182.634, 7.47, 0.4, 8.5, 7.96, 0.3, 66.6, 
  0.485}, {"ETH", "Africa", "Ethiopia", "2021-02-06", 141453., 570., 633.143, 
  2145., 9., 7.714, 1230.416, 4.958, 5.507, 18.658, 0.078, 0.067, 1.16, "", 
  "", "", "", "", "", "", "", 6563., 1.997635*^6, 17.376, 0.057, 6027., 
  0.052, 0.105, 9.5, "tests performed", "", "", "", "", "", "", "", "", "", 
  43.52, 1.14963583*^8, 104.957, 19.8, 3.526, 2.063, 1729.927, 26.7, 182.634, 
  7.47, 0.4, 8.5, 7.96, 0.3, 66.6, 0.485}, {"ETH", "Africa", "Ethiopia", 
  "2021-02-07", 142338., 885., 669.714, 2148., 3., 7.857, 1238.114, 7.698, 
  5.825, 18.684, 0.026, 0.068, 1.15, "", "", "", "", "", "", "", "", 6677., 
  2.004312*^6, 17.434, 0.058, 5966., 0.052, 0.112, 8.9, "tests performed", 
  "", "", "", "", "", "", "", "", "", 43.52, 1.14963583*^8, 104.957, 19.8, 
  3.526, 2.063, 1729.927, 26.7, 182.634, 7.47, 0.4, 8.5, 7.96, 0.3, 66.6, 
  0.485}, {"ETH", "Africa", "Ethiopia", "2021-02-08", 142994., 656., 658.571, 
  2156., 8., 7.571, 1243.82, 5.706, 5.729, 18.754, 0.07, 0.066, 1.13, "", "", 
  "", "", "", "", "", "", 5147., 2.009459*^6, 17.479, 0.045, 5813., 0.051, 
  0.113, 8.8, "tests performed", "", "", "", "", "", "", "", "", "", 37.96, 
  1.14963583*^8, 104.957, 19.8, 3.526, 2.063, 1729.927, 26.7, 182.634, 7.47, 
  0.4, 8.5, 7.96, 0.3, 66.6, 0.485}, {"ETH", "Africa", "Ethiopia", 
  "2021-02-09", 143566., 572., 672.143, 2158., 2., 6., 1248.795, 4.975, 
  5.847, 18.771, 0.017, 0.052, 1.11, "", "", "", "", "", "", "", "", 4981., 
  2.01444*^6, 17.522, 0.043, 5724., 0.05, 0.117, 8.5, "tests performed", "", 
  "", "", "", "", "", "", "", "", 37.96, 1.14963583*^8, 104.957, 19.8, 3.526, 
  2.063, 1729.927, 26.7, 182.634, 7.47, 0.4, 8.5, 7.96, 0.3, 66.6, 0.485}, 
 {"ETH", "Africa", "Ethiopia", "2021-02-10", 144249., 683., 691.571, 2167., 
  9., 6.429, 1254.736, 5.941, 6.016, 18.849, 0.078, 0.056, 1.09, "", "", "", 
  "", "", "", "", "", 6554., 2.020994*^6, 17.579, 0.057, 5856., 0.051, 0.118, 
  8.5, "tests performed", "", "", "", "", "", "", "", "", "", 37.96, 
  1.14963583*^8, 104.957, 19.8, 3.526, 2.063, 1729.927, 26.7, 182.634, 7.47, 
  0.4, 8.5, 7.96, 0.3, 66.6, 0.485}, {"ETH", "Africa", "Ethiopia", 
  "2021-02-11", 144862., 613., 672.143, 2171., 4., 6.429, 1260.069, 5.332, 
  5.847, 18.884, 0.035, 0.056, 1.07, "", "", "", "", "", "", "", "", 5740., 
  2.026734*^6, 17.629, 0.05, 5818., 0.051, 0.116, 8.7, "tests performed", "", 
  "", "", "", "", "", "", "", "", 37.96, 1.14963583*^8, 104.957, 19.8, 3.526, 
  2.063, 1729.927, 26.7, 182.634, 7.47, 0.4, 8.5, 7.96, 0.3, 66.6, 0.485}, 
 {"ETH", "Africa", "Ethiopia", "2021-02-12", 145548., 686., 666.429, 2177., 
  6., 5.857, 1266.036, 5.967, 5.797, 18.936, 0.052, 0.051, 1.08, "", "", "", 
  "", "", "", "", "", 7056., 2.03379*^6, 17.691, 0.061, 6103., 0.053, 0.109, 
  9.2, "tests performed", "", "", "", "", "", "", "", "", "", 37.96, 
  1.14963583*^8, 104.957, 19.8, 3.526, 2.063, 1729.927, 26.7, 182.634, 7.47, 
  0.4, 8.5, 7.96, 0.3, 66.6, 0.485}, {"ETH", "Africa", "Ethiopia", 
  "2021-02-13", 145704., 156., 607.286, 2181., 4., 5.143, 1267.393, 1.357, 
  5.282, 18.971, 0.035, 0.045, 1.1, "", "", "", "", "", "", "", "", 6500., 
  2.04029*^6, 17.747, 0.057, 6094., 0.053, 0.1, 10., "tests performed", "", 
  "", "", "", "", "", "", "", "", 37.96, 1.14963583*^8, 104.957, 19.8, 3.526, 
  2.063, 1729.927, 26.7, 182.634, 7.47, 0.4, 8.5, 7.96, 0.3, 66.6, 0.485}, 
 {"ETH", "Africa", "Ethiopia", "2021-02-14", 147092., 1388., 679.143, 2194., 
  13., 6.571, 1279.466, 12.073, 5.907, 19.084, 0.113, 0.057, 1.21, "", "", 
  "", "", "", "", "", "", 6562., 2.046852*^6, 17.804, 0.057, 6077., 0.053, 
  0.112, 8.9, "tests performed", "", "", "", "", "", "", "", "", "", 37.96, 
  1.14963583*^8, 104.957, 19.8, 3.526, 2.063, 1729.927, 26.7, 182.634, 7.47, 
  0.4, 8.5, 7.96, 0.3, 66.6, 0.485}, {"ETH", "Africa", "Ethiopia", 
  "2021-02-15", 147825., 733., 690.143, 2209., 15., 7.571, 1285.842, 6.376, 
  6.003, 19.215, 0.13, 0.066, 1.19, "", "", "", "", "", "", "", "", 5001., 
  2.051853*^6, 17.848, 0.044, 6056., 0.053, 0.114, 8.8, "tests performed", 
  "", "", "", "", "", "", "", "", "", 37.96, 1.14963583*^8, 104.957, 19.8, 
  3.526, 2.063, 1729.927, 26.7, 182.634, 7.47, 0.4, 8.5, 7.96, 0.3, 66.6, 
  0.485}, {"ETH", "Africa", "Ethiopia", "2021-02-16", 148490., 665., 703.429, 
  2223., 14., 9.286, 1291.626, 5.784, 6.119, 19.337, 0.122, 0.081, 1.17, "", 
  "", "", "", "", "", "", "", 5164., 2.057017*^6, 17.893, 0.045, 6082., 
  0.053, 0.116, 8.6, "tests performed", "", "", "", "", "", "", "", "", "", 
  37.96, 1.14963583*^8, 104.957, 19.8, 3.526, 2.063, 1729.927, 26.7, 182.634, 
  7.47, 0.4, 8.5, 7.96, 0.3, 66.6, 0.485}, {"ETH", "Africa", "Ethiopia", 
  "2021-02-17", 149308., 818., 722.714, 2237., 14., 10., 1298.742, 7.115, 
  6.286, 19.458, 0.122, 0.087, 1.16, "", "", "", "", "", "", "", "", 6127., 
  2.063144*^6, 17.946, 0.053, 6021., 0.052, 0.12, 8.3, "tests performed", "", 
  "", "", "", "", "", "", "", "", 37.96, 1.14963583*^8, 104.957, 19.8, 3.526, 
  2.063, 1729.927, 26.7, 182.634, 7.47, 0.4, 8.5, 7.96, 0.3, 66.6, 0.485}, 
 {"ETH", "Africa", "Ethiopia", "2021-02-18", 150179., 871., 759.571, 2249., 
  12., 11.143, 1306.318, 7.576, 6.607, 19.563, 0.104, 0.097, 1.15, "", "", 
  "", "", "", "", "", "", 6853., 2.069997*^6, 18.006, 0.06, 6180., 0.054, 
  0.123, 8.1, "tests performed", "", "", "", "", "", "", "", "", "", 37.96, 
  1.14963583*^8, 104.957, 19.8, 3.526, 2.063, 1729.927, 26.7, 182.634, 7.47, 
  0.4, 8.5, 7.96, 0.3, 66.6, 0.485}, {"ETH", "Africa", "Ethiopia", 
  "2021-02-19", 151016., 837., 781.143, 2259., 10., 11.714, 1313.599, 7.281, 
  6.795, 19.65, 0.087, 0.102, 1.14, "", "", "", "", "", "", "", "", 6901., 
  2.076898*^6, 18.066, 0.06, 6158., 0.054, 0.127, 7.9, "tests performed", "", 
  "", "", "", "", "", "", "", "", 37.96, 1.14963583*^8, 104.957, 19.8, 3.526, 
  2.063, 1729.927, 26.7, 182.634, 7.47, 0.4, 8.5, 7.96, 0.3, 66.6, 0.485}, 
 {"ETH", "Africa", "Ethiopia", "2021-02-20", 151857., 841., 879., 2271., 12., 
  12.857, 1320.914, 7.315, 7.646, 19.754, 0.104, 0.112, 1.14, "", "", "", "", 
  "", "", "", "", 7947., 2.084845*^6, 18.135, 0.069, 6365., 0.055, 0.138, 
  7.2, "tests performed", "", "", "", "", "", "", "", "", "", 37.96, 
  1.14963583*^8, 104.957, 19.8, 3.526, 2.063, 1729.927, 26.7, 182.634, 7.47, 
  0.4, 8.5, 7.96, 0.3, 66.6, 0.485}, {"ETH", "Africa", "Ethiopia", 
  "2021-02-21", 152806., 949., 816.286, 2279., 8., 12.143, 1329.169, 8.255, 
  7.1, 19.824, 0.07, 0.106, 1.12, "", "", "", "", "", "", "", "", 6005., 
  2.09085*^6, 18.187, 0.052, 6285., 0.055, 0.13, 7.7, "tests performed", "", 
  "", "", "", "", "", "", "", "", 37.96, 1.14963583*^8, 104.957, 19.8, 3.526, 
  2.063, 1729.927, 26.7, 182.634, 7.47, 0.4, 8.5, 7.96, 0.3, 66.6, 0.485}, 
 {"ETH", "Africa", "Ethiopia", "2021-02-22", 153541., 735., 816.571, 2293., 
  14., 12., 1335.562, 6.393, 7.103, 19.945, 0.122, 0.104, 1.12, "", "", "", 
  "", "", "", "", "", 5960., 2.09681*^6, 18.239, 0.052, 6422., 0.056, 0.127, 
  7.9, "tests performed", "", "", "", "", "", "", "", "", "", 37.96, 
  1.14963583*^8, 104.957, 19.8, 3.526, 2.063, 1729.927, 26.7, 182.634, 7.47, 
  0.4, 8.5, 7.96, 0.3, 66.6, 0.485}, {"ETH", "Africa", "Ethiopia", 
  "2021-02-23", 154257., 716., 823.857, 2305., 12., 11.714, 1341.79, 6.228, 
  7.166, 20.05, 0.104, 0.102, 1.12, "", "", "", "", "", "", "", "", 5507., 
  2.102317*^6, 18.287, 0.048, 6471., 0.056, 0.127, 7.9, "tests performed", 
  "", "", "", "", "", "", "", "", "", 37.96, 1.14963583*^8, 104.957, 19.8, 
  3.526, 2.063, 1729.927, 26.7, 182.634, 7.47, 0.4, 8.5, 7.96, 0.3, 66.6, 
  0.485}, {"ETH", "Africa", "Ethiopia", "2021-02-24", 155234., 977., 846.571, 
  2316., 11., 11.286, 1350.288, 8.498, 7.364, 20.146, 0.096, 0.098, 1.12, "", 
  "", "", "", "", "", "", "", 6089., 2.108406*^6, 18.34, 0.053, 6466., 0.056, 
  0.131, 7.6, "tests performed", "", "", "", "", "", "", "", "", "", 37.96, 
  1.14963583*^8, 104.957, 19.8, 3.526, 2.063, 1729.927, 26.7, 182.634, 7.47, 
  0.4, 8.5, 7.96, 0.3, 66.6, 0.485}, {"ETH", "Africa", "Ethiopia", 
  "2021-02-25", 156112., 878., 847.571, 2321., 5., 10.286, 1357.926, 7.637, 
  7.373, 20.189, 0.043, 0.089, 1.12, "", "", "", "", "", "", "", "", 6212., 
  2.114618*^6, 18.394, 0.054, 6374., 0.055, 0.133, 7.5, "tests performed", 
  "", "", "", "", "", "", "", "", "", 37.96, 1.14963583*^8, 104.957, 19.8, 
  3.526, 2.063, 1729.927, 26.7, 182.634, 7.47, 0.4, 8.5, 7.96, 0.3, 66.6, 
  0.485}, {"ETH", "Africa", "Ethiopia", "2021-02-26", 157047., 935., 861.571, 
  2340., 19., 11.571, 1366.059, 8.133, 7.494, 20.354, 0.165, 0.101, 1.12, "", 
  "", "", "", "", "", "", "", 6659., 2.121277*^6, 18.452, 0.058, 6340., 
  0.055, 0.136, 7.4, "tests performed", "", "", "", "", "", "", "", "", "", 
  37.96, 1.14963583*^8, 104.957, 19.8, 3.526, 2.063, 1729.927, 26.7, 182.634, 
  7.47, 0.4, 8.5, 7.96, 0.3, 66.6, 0.485}, {"ETH", "Africa", "Ethiopia", 
  "2021-02-27", 158053., 1006., 885.143, 2354., 14., 11.857, 1374.809, 8.751, 
  7.699, 20.476, 0.122, 0.103, 1.14, "", "", "", "", "", "", "", "", 6759., 
  2.128036*^6, 18.511, 0.059, 6170., 0.054, 0.143, 7., "tests performed", "", 
  "", "", "", "", "", "", "", "", 37.96, 1.14963583*^8, 104.957, 19.8, 3.526, 
  2.063, 1729.927, 26.7, 182.634, 7.47, 0.4, 8.5, 7.96, 0.3, 66.6, 0.485}, 
 {"ETH", "Africa", "Ethiopia", "2021-02-28", 159072., 1019., 895.143, 2365., 
  11., 12.286, 1383.673, 8.864, 7.786, 20.572, 0.096, 0.107, 1.13, "", "", 
  "", "", "", "", "", "", 6551., 2.134587*^6, 18.568, 0.057, 6248., 0.054, 
  0.143, 7., "tests performed", "", "", "", "", "", "", "", "", "", 37.96, 
  1.14963583*^8, 104.957, 19.8, 3.526, 2.063, 1729.927, 26.7, 182.634, 7.47, 
  0.4, 8.5, 7.96, 0.3, 66.6, 0.485}, {"ETH", "Africa", "Ethiopia", 
  "2021-03-01", 159972., 900., 918.714, 2373., 8., 11.429, 1391.502, 7.829, 
  7.991, 20.641, 0.07, 0.099, 1.13, "", "", "", "", "", "", "", "", 5840., 
  2.140427*^6, 18.618, 0.051, 6231., 0.054, 0.147, 6.8, "tests performed", 
  "", "", "", "", "", "", "", "", "", 37.96, 1.14963583*^8, 104.957, 19.8, 
  3.526, 2.063, 1729.927, 26.7, 182.634, 7.47, 0.4, 8.5, 7.96, 0.3, 66.6, 
  0.485}, {"ETH", "Africa", "Ethiopia", "2021-03-02", 160813., 841., 936.571, 
  2386., 13., 11.571, 1398.817, 7.315, 8.147, 20.754, 0.113, 0.101, 1.13, "", 
  "", "", "", "", "", "", "", 6030., 2.146457*^6, 18.671, 0.052, 6306., 
  0.055, 0.149, 6.7, "tests performed", "", "", "", "", "", "", "", "", "", 
  37.96, 1.14963583*^8, 104.957, 19.8, 3.526, 2.063, 1729.927, 26.7, 182.634, 
  7.47, 0.4, 8.5, 7.96, 0.3, 66.6, 0.485}, {"ETH", "Africa", "Ethiopia", 
  "2021-03-03", 161974., 1161., 962.857, 2391., 5., 10.714, 1408.916, 10.099, 
  8.375, 20.798, 0.043, 0.093, 1.14, "", "", "", "", "", "", "", "", 6282., 
  2.152739*^6, 18.725, 0.055, 6333., 0.055, 0.152, 6.6, "tests performed", 
  "", "", "", "", "", "", "", "", "", 37.96, 1.14963583*^8, 104.957, 19.8, 
  3.526, 2.063, 1729.927, 26.7, 182.634, 7.47, 0.4, 8.5, 7.96, 0.3, 66.6, 
  0.485}, {"ETH", "Africa", "Ethiopia", "2021-03-04", 162954., 980., 977.429, 
  2394., 3., 10.429, 1417.44, 8.524, 8.502, 20.824, 0.026, 0.091, 1.13, "", 
  "", "", "", "", "", "", "", 5557., 2.158296*^6, 18.774, 0.048, 6240., 
  0.054, 0.157, 6.4, "tests performed", "", "", "", "", "", "", "", "", "", 
  37.96, 1.14963583*^8, 104.957, 19.8, 3.526, 2.063, 1729.927, 26.7, 182.634, 
  7.47, 0.4, 8.5, 7.96, 0.3, 66.6, 0.485}, {"ETH", "Africa", "Ethiopia", 
  "2021-03-05", 164073., 1119., 1003.714, 2404., 10., 9.143, 1427.174, 9.734, 
  8.731, 20.911, 0.087, 0.08, 1.13, "", "", "", "", "", "", "", "", 7211., 
  2.165507*^6, 18.836, 0.063, 6319., 0.055, 0.159, 6.3, "tests performed", 
  "", "", "", "", "", "", "", "", "", 37.96, 1.14963583*^8, 104.957, 19.8, 
  3.526, 2.063, 1729.927, 26.7, 182.634, 7.47, 0.4, 8.5, 7.96, 0.3, 66.6, 
  0.485}, {"ETH", "Africa", "Ethiopia", "2021-03-06", 165029., 956., 996.571, 
  2420., 16., 9.429, 1435.489, 8.316, 8.669, 21.05, 0.139, 0.082, 1.14, "", 
  "", "", "", "", "", "", "", 6406., 2.171913*^6, 18.892, 0.056, 6268., 
  0.055, 0.159, 6.3, "tests performed", "", "", "", "", "", "", "", "", "", 
  37.96, 1.14963583*^8, 104.957, 19.8, 3.526, 2.063, 1729.927, 26.7, 182.634, 
  7.47, 0.4, 8.5, 7.96, 0.3, 66.6, 0.485}, {"ETH", "Africa", "Ethiopia", 
  "2021-03-07", 166138., 1109., 1009.429, 2429., 9., 9.143, 1445.136, 9.647, 
  8.78, 21.128, 0.078, 0.08, 1.16, "", "", "", "", "", "", "", "", 6490., 
  2.178403*^6, 18.949, 0.056, 6259., 0.054, 0.161, 6.2, "tests performed", 
  "", "", "", "", "", "", "", "", "", 37.96, 1.14963583*^8, 104.957, 19.8, 
  3.526, 2.063, 1729.927, 26.7, 182.634, 7.47, 0.4, 8.5, 7.96, 0.3, 66.6, 
  0.485}, {"ETH", "Africa", "Ethiopia", "2021-03-08", 167133., 995., 1023., 
  2442., 13., 9.857, 1453.791, 8.655, 8.898, 21.242, 0.113, 0.086, 1.19, "", 
  "", "", "", "", "", "", "", 6342., 2.184745*^6, 19.004, 0.055, 6331., 
  0.055, 0.162, 6.2, "tests performed", "", "", "", "", "", "", "", "", "", 
  37.96, 1.14963583*^8, 104.957, 19.8, 3.526, 2.063, 1729.927, 26.7, 182.634, 
  7.47, 0.4, 8.5, 7.96, 0.3, 66.6, 0.485}, {"ETH", "Africa", "Ethiopia", 
  "2021-03-09", 168335., 1202., 1074.571, 2451., 9., 9.286, 1464.246, 10.455, 
  9.347, 21.32, 0.078, 0.081, 1.21, "", "", "", "", "", "", "", "", 7566., 
  2.192311*^6, 19.07, 0.066, 6551., 0.057, 0.164, 6.1, "tests performed", "", 
  "", "", "", "", "", "", "", "", 43.52, 1.14963583*^8, 104.957, 19.8, 3.526, 
  2.063, 1729.927, 26.7, 182.634, 7.47, 0.4, 8.5, 7.96, 0.3, 66.6, 0.485}, 
 {"ETH", "Africa", "Ethiopia", "2021-03-10", 169878., 1543., 1129.143, 2466., 
  15., 10.714, 1477.668, 13.422, 9.822, 21.45, 0.13, 0.093, 1.23, "", "", "", 
  "", "", "", "", "", 7819., 2.20013*^6, 19.138, 0.068, 6770., 0.059, 0.167, 
  6., "tests performed", "", "", "", "", "", "", "", "", "", 43.52, 
  1.14963583*^8, 104.957, 19.8, 3.526, 2.063, 1729.927, 26.7, 182.634, 7.47, 
  0.4, 8.5, 7.96, 0.3, 66.6, 0.485}, {"ETH", "Africa", "Ethiopia", 
  "2021-03-11", 171210., 1332., 1179.429, 2483., 17., 12.714, 1489.254, 
  11.586, 10.259, 21.598, 0.148, 0.111, 1.22, "", "", "", "", "", "", "", "", 
  7065., 2.207195*^6, 19.199, 0.061, 6986., 0.061, 0.169, 5.9, 
  "tests performed", "", "", "", "", "", "", "", "", "", 43.52, 
  1.14963583*^8, 104.957, 19.8, 3.526, 2.063, 1729.927, 26.7, 182.634, 7.47, 
  0.4, 8.5, 7.96, 0.3, 66.6, 0.485}, {"ETH", "Africa", "Ethiopia", 
  "2021-03-12", 172571., 1361., 1214., 2510., 27., 15.143, 1501.093, 11.839, 
  10.56, 21.833, 0.235, 0.132, 1.21, "", "", "", "", "", "", "", "", 6985., 
  2.21418*^6, 19.26, 0.061, 6953., 0.06, 0.175, 5.7, "tests performed", "", 
  "", "", "", "", "", "", "", "", 43.52, 1.14963583*^8, 104.957, 19.8, 3.526, 
  2.063, 1729.927, 26.7, 182.634, 7.47, 0.4, 8.5, 7.96, 0.3, 66.6, 0.485}, 
 {"ETH", "Africa", "Ethiopia", "2021-03-13", 174054., 1483., 1289.286, 2540., 
  30., 17.143, 1513.992, 12.9, 11.215, 22.094, 0.261, 0.149, 1.22, "", "", 
  "", "", "", "", "", "", 7654., 2.221834*^6, 19.326, 0.067, 7132., 0.062, 
  0.181, 5.5, "tests performed", "", "", "", "", "", "", "", "", "", 43.52, 
  1.14963583*^8, 104.957, 19.8, 3.526, 2.063, 1729.927, 26.7, 182.634, 7.47, 
  0.4, 8.5, 7.96, 0.3, 66.6, 0.485}, {"ETH", "Africa", "Ethiopia", 
  "2021-03-14", 175467., 1413., 1332.714, 2550., 10., 17.286, 1526.283, 
  12.291, 11.592, 22.181, 0.087, 0.15, 1.21, "", "", "", "", "", "", "", "", 
  5895., 2.227729*^6, 19.378, 0.051, 7047., 0.061, 0.189, 5.3, 
  "tests performed", "", "", "", "", "", "", "", "", "", 43.52, 
  1.14963583*^8, 104.957, 19.8, 3.526, 2.063, 1729.927, 26.7, 182.634, 7.47, 
  0.4, 8.5, 7.96, 0.3, 66.6, 0.485}, {"ETH", "Africa", "Ethiopia", 
  "2021-03-15", 176618., 1151., 1355., 2555., 5., 16.143, 1536.295, 10.012, 
  11.786, 22.224, 0.043, 0.14, 1.21, "", "", "", "", "", "", "", "", 5760., 
  2.233489*^6, 19.428, 0.05, 6963., 0.061, 0.195, 5.1, "tests performed", "", 
  "", "", "", "", "", "", "", "", 43.52, 1.14963583*^8, 104.957, 19.8, 3.526, 
  2.063, 1729.927, 26.7, 182.634, 7.47, 0.4, 8.5, 7.96, 0.3, 66.6, 0.485}, 
 {"ETH", "Africa", "Ethiopia", "2021-03-16", 178108., 1490., 1396.143, 2573., 
  18., 17.429, 1549.256, 12.961, 12.144, 22.381, 0.157, 0.152, 1.24, "", "", 
  "", "", "", "", "", "", 7338., 2.240827*^6, 19.492, 0.064, 6931., 0.06, 
  0.201, 5., "tests performed", "", "", "", "", "", "", "", "", "", 43.52, 
  1.14963583*^8, 104.957, 19.8, 3.526, 2.063, 1729.927, 26.7, 182.634, 7.47, 
  0.4, 8.5, 7.96, 0.3, 66.6, 0.485}, {"ETH", "Africa", "Ethiopia", 
  "2021-03-17", 179812., 1704., 1419.143, 2592., 19., 18., 1564.078, 14.822, 
  12.344, 22.546, 0.165, 0.157, 1.25, "", "", "", "", "", "", "", "", 7557., 
  2.248384*^6, 19.557, 0.066, 6893., 0.06, 0.206, 4.9, "tests performed", "", 
  "", "", "", "", "", "", "", "", 43.52, 1.14963583*^8, 104.957, 19.8, 3.526, 
  2.063, 1729.927, 26.7, 182.634, 7.47, 0.4, 8.5, 7.96, 0.3, 66.6, 0.485}, 
 {"ETH", "Africa", "Ethiopia", "2021-03-18", 181869., 2057., 1522.714, 2602., 
  10., 17., 1581.971, 17.893, 13.245, 22.633, 0.087, 0.148, 1.26, "", "", "", 
  "", "", "", "", "", 8055., 2.256439*^6, 19.627, 0.07, 7035., 0.061, 0.216, 
  4.6, "tests performed", "", "", "", "", "", "", "", "", "", 43.52, 
  1.14963583*^8, 104.957, 19.8, 3.526, 2.063, 1729.927, 26.7, 182.634, 7.47, 
  0.4, 8.5, 7.96, 0.3, 66.6, 0.485}, {"ETH", "Africa", "Ethiopia", 
  "2021-03-19", 183863., 1994., 1613.143, 2618., 16., 15.429, 1599.315, 
  17.345, 14.032, 22.772, 0.139, 0.134, 1.24, "", "", "", "", "", "", "", "", 
  8244., 2.264683*^6, 19.699, 0.072, 7215., 0.063, 0.224, 4.5, 
  "tests performed", "", "", "", "", "", "", "", "", "", 43.52, 
  1.14963583*^8, 104.957, 19.8, 3.526, 2.063, 1729.927, 26.7, 182.634, 7.47, 
  0.4, 8.5, 7.96, 0.3, 66.6, 0.485}, {"ETH", "Africa", "Ethiopia", 
  "2021-03-20", 185641., 1778., 1655.286, 2647., 29., 15.286, 1614.781, 
  15.466, 14.398, 23.025, 0.252, 0.133, 1.22, "", "", "", "", "", "", "", "", 
  8227., 2.27291*^6, 19.771, 0.072, 7297., 0.063, 0.227, 4.4, 
  "tests performed", "", "", "", "", "", "", "", "", "", 43.52, 
  1.14963583*^8, 104.957, 19.8, 3.526, 2.063, 1729.927, 26.7, 182.634, 7.47, 
  0.4, 8.5, 7.96, 0.3, 66.6, 0.485}, {"ETH", "Africa", "Ethiopia", 
  "2021-03-21", 187365., 1724., 1699.714, 2659., 12., 15.571, 1629.777, 
  14.996, 14.785, 23.129, 0.104, 0.135, 1.19, "", "", "", "", "", "", "", "", 
  6562., 2.279472*^6, 19.828, 0.057, 7392., 0.064, 0.23, 4.3, 
  "tests performed", "", "", "", "", "", "", "", "", "", 43.52, 
  1.14963583*^8, 104.957, 19.8, 3.526, 2.063, 1729.927, 26.7, 182.634, 7.47, 
  0.4, 8.5, 7.96, 0.3, 66.6, 0.485}, {"ETH", "Africa", "Ethiopia", 
  "2021-03-22", 188902., 1537., 1754.857, 2674., 15., 17., 1643.146, 13.369, 
  15.264, 23.26, 0.13, 0.148, 1.17, "", "", "", "", "", "", "", "", 6922., 
  2.286394*^6, 19.888, 0.06, 7558., 0.066, 0.232, 4.3, "tests performed", "", 
  "", "", "", "", "", "", "", "", 43.52, 1.14963583*^8, 104.957, 19.8, 3.526, 
  2.063, 1729.927, 26.7, 182.634, 7.47, 0.4, 8.5, 7.96, 0.3, 66.6, 0.485}, 
 {"ETH", "Africa", "Ethiopia", "2021-03-23", 190594., 1692., 1783.714, 2693., 
  19., 17.143, 1657.864, 14.718, 15.515, 23.425, 0.165, 0.149, 1.17, "", "", 
  "", "", "", "", "", "", 7092., 2.293486*^6, 19.95, 0.062, 7523., 0.065, 
  0.237, 4.2, "tests performed", "", "", "", "", "", "", "", "", "", 43.52, 
  1.14963583*^8, 104.957, 19.8, 3.526, 2.063, 1729.927, 26.7, 182.634, 7.47, 
  0.4, 8.5, 7.96, 0.3, 66.6, 0.485}, {"ETH", "Africa", "Ethiopia", 
  "2021-03-24", 192575., 1981., 1823.286, 2718., 25., 18., 1675.096, 17.232, 
  15.86, 23.642, 0.217, 0.157, 1.16, "", "", "", "", "", "", "", "", 7659., 
  2.301145*^6, 20.016, 0.067, 7537., 0.066, 0.242, 4.1, "tests performed", 
  "", "", "", "", "", "", "", "", "", 43.52, 1.14963583*^8, 104.957, 19.8, 
  3.526, 2.063, 1729.927, 26.7, 182.634, 7.47, 0.4, 8.5, 7.96, 0.3, 66.6, 
  0.485}, {"ETH", "Africa", "Ethiopia", "2021-03-25", 194524., 1949., 
  1807.857, 2741., 23., 19.857, 1692.049, 16.953, 15.725, 23.842, 0.2, 0.173, 
  1.15, "", "", "", "", "", "", "", "", 7423., 2.308568*^6, 20.081, 0.065, 
  7447., 0.065, 0.243, 4.1, "tests performed", "", "", "", "", "", "", "", 
  "", "", 43.52, 1.14963583*^8, 104.957, 19.8, 3.526, 2.063, 1729.927, 26.7, 
  182.634, 7.47, 0.4, 8.5, 7.96, 0.3, 66.6, 0.485}, 
 {"ETH", "Africa", "Ethiopia", "2021-03-26", 196621., 2097., 1822.571, 2769., 
  28., 21.571, 1710.289, 18.241, 15.853, 24.086, 0.244, 0.188, 1.15, "", "", 
  "", "", "", "", "", "", 8252., 2.31682*^6, 20.153, 0.072, 7448., 0.065, 
  0.245, 4.1, "tests performed", "", "", "", "", "", "", "", "", "", 43.52, 
  1.14963583*^8, 104.957, 19.8, 3.526, 2.063, 1729.927, 26.7, 182.634, 7.47, 
  0.4, 8.5, 7.96, 0.3, 66.6, 0.485}, {"ETH", "Africa", "Ethiopia", 
  "2021-03-27", 198794., 2173., 1879., 2784., 15., 19.571, 1729.191, 18.902, 
  16.344, 24.216, 0.13, 0.17, 1.15, "", "", "", "", "", "", "", "", 8665., 
  2.325485*^6, 20.228, 0.075, 7511., 0.065, 0.25, 4., "tests performed", "", 
  "", "", "", "", "", "", "", "", 43.52, 1.14963583*^8, 104.957, 19.8, 3.526, 
  2.063, 1729.927, 26.7, 182.634, 7.47, 0.4, 8.5, 7.96, 0.3, 66.6, 0.485}, 
 {"ETH", "Africa", "Ethiopia", "2021-03-28", 200563., 1769., 1885.429, 2801., 
  17., 20.286, 1744.579, 15.387, 16.4, 24.364, 0.148, 0.176, 1.14, "", "", 
  "", "", "", "", "", "", 7250., 2.332735*^6, 20.291, 0.063, 7609., 0.066, 
  0.248, 4., "tests performed", "", "", "", "", "", "", "", "", "", 43.52, 
  1.14963583*^8, 104.957, 19.8, 3.526, 2.063, 1729.927, 26.7, 182.634, 7.47, 
  0.4, 8.5, 7.96, 0.3, 66.6, 0.485}, {"ETH", "Africa", "Ethiopia", 
  "2021-03-29", 202545., 1982., 1949., 2825., 24., 21.571, 1761.819, 17.24, 
  16.953, 24.573, 0.209, 0.188, 1.13, "", "", "", "", "", "", "", "", 7840., 
  2.340575*^6, 20.359, 0.068, 7740., 0.067, 0.252, 4., "tests performed", "", 
  "", "", "", "", "", "", "", "", 43.52, 1.14963583*^8, 104.957, 19.8, 3.526, 
  2.063, 1729.927, 26.7, 182.634, 7.47, 0.4, 8.5, 7.96, 0.3, 66.6, 0.485}, 
 {"ETH", "Africa", "Ethiopia", "2021-03-30", 204521., 1976., 1989.571, 2841., 
  16., 21.143, 1779.007, 17.188, 17.306, 24.712, 0.139, 0.184, 1.12, "", "", 
  "", "", "", "", "", "", 8296., 2.348871*^6, 20.431, 0.072, 7912., 0.069, 
  0.251, 4., "tests performed", "", "", "", "", "", "", "", "", "", 43.52, 
  1.14963583*^8, 104.957, 19.8, 3.526, 2.063, 1729.927, 26.7, 182.634, 7.47, 
  0.4, 8.5, 7.96, 0.3, 66.6, 0.485}, {"ETH", "Africa", "Ethiopia", 
  "2021-03-31", 206589., 2068., 2002., 2865., 24., 21., 1796.995, 17.988, 
  17.414, 24.921, 0.209, 0.183, 1.11, "", "", "", "", "", "", "", "", 8022., 
  2.356893*^6, 20.501, 0.07, 7964., 0.069, 0.251, 4., "tests performed", "", 
  "", "", "", "", "", "", "", "", 43.52, 1.14963583*^8, 104.957, 19.8, 3.526, 
  2.063, 1729.927, 26.7, 182.634, 7.47, 0.4, 8.5, 7.96, 0.3, 66.6, 0.485}, 
 {"ETH", "Africa", "Ethiopia", "2021-04-01", 208961., 2372., 2062.429, 2890., 
  25., 21.286, 1817.628, 20.633, 17.94, 25.138, 0.217, 0.185, 1.1, "", "", 
  "", "", "", "", "", "", 8294., 2.365187*^6, 20.573, 0.072, 8088., 0.07, 
  0.255, 3.9, "tests performed", "", "", "", "", "", "", "", "", "", 43.52, 
  1.14963583*^8, 104.957, 19.8, 3.526, 2.063, 1729.927, 26.7, 182.634, 7.47, 
  0.4, 8.5, 7.96, 0.3, 66.6, 0.485}, {"ETH", "Africa", "Ethiopia", 
  "2021-04-02", 211314., 2353., 2099., 2915., 25., 20.857, 1838.095, 20.467, 
  18.258, 25.356, 0.217, 0.181, 1.09, "", "", "", "", "", "", "", "", 9017., 
  2.374204*^6, 20.652, 0.078, 8198., 0.071, 0.256, 3.9, "tests performed", 
  "", "", "", "", "", "", "", "", "", 43.52, 1.14963583*^8, 104.957, 19.8, 
  3.526, 2.063, 1729.927, 26.7, 182.634, 7.47, 0.4, 8.5, 7.96, 0.3, 66.6, 
  0.485}, {"ETH", "Africa", "Ethiopia", "2021-04-03", 213311., 1997., 
  2073.857, 2936., 21., 21.714, 1855.466, 17.371, 18.039, 25.539, 0.183, 
  0.189, 1.07, "", "", "", "", "", "", "", "", 8392., 2.382596*^6, 20.725, 
  0.073, 8159., 0.071, 0.254, 3.9, "tests performed", "", "", "", "", "", "", 
  "", "", "", 43.52, 1.14963583*^8, 104.957, 19.8, 3.526, 2.063, 1729.927, 
  26.7, 182.634, 7.47, 0.4, 8.5, 7.96, 0.3, 66.6, 0.485}, 
 {"ETH", "Africa", "Ethiopia", "2021-04-04", 215189., 1878., 2089.429, 2963., 
  27., 23.143, 1871.801, 16.336, 18.175, 25.773, 0.235, 0.201, 1.06, "", "", 
  "", "", "", "", "", "", 6962., 2.389558*^6, 20.785, 0.061, 8118., 0.071, 
  0.257, 3.9, "tests performed", "", "", "", "", "", "", "", "", "", 43.52, 
  1.14963583*^8, 104.957, 19.8, 3.526, 2.063, 1729.927, 26.7, 182.634, 7.47, 
  0.4, 8.5, 7.96, 0.3, 66.6, 0.485}, {"ETH", "Africa", "Ethiopia", 
  "2021-04-05", 217327., 2138., 2111.714, 3000., 37., 25., 1890.399, 18.597, 
  18.369, 26.095, 0.322, 0.217, 1.05, "", "", "", "", "", "", "", "", 9038., 
  2.398596*^6, 20.864, 0.079, 8289., 0.072, 0.255, 3.9, "tests performed", 
  "", "", "", "", "", "", "", "", "", 43.52, 1.14963583*^8, 104.957, 19.8, 
  3.526, 2.063, 1729.927, 26.7, 182.634, 7.47, 0.4, 8.5, 7.96, 0.3, 66.6, 
  0.485}, {"ETH", "Africa", "Ethiopia", "2021-04-06", 219381., 2054., 
  2122.857, 3025., 25., 26.286, 1908.265, 17.867, 18.465, 26.313, 0.217, 
  0.229, 1.03, "", "", "", "", "", "", "", "", 8190., 2.406786*^6, 20.935, 
  0.071, 8274., 0.072, 0.257, 3.9, "tests performed", "", "", "", "", "", "", 
  "", "", "", 43.52, 1.14963583*^8, 104.957, 19.8, 3.526, 2.063, 1729.927, 
  26.7, 182.634, 7.47, 0.4, 8.5, 7.96, 0.3, 66.6, 0.485}, 
 {"ETH", "Africa", "Ethiopia", "2021-04-07", 221544., 2163., 2136.429, 3058., 
  33., 27.571, 1927.08, 18.815, 18.584, 26.6, 0.287, 0.24, 1., "", "", "", 
  "", "", "", "", "", 8187., 2.414973*^6, 21.006, 0.071, 8297., 0.072, 0.257, 
  3.9, "tests performed", "", "", "", "", "", "", "", "", "", 43.52, 
  1.14963583*^8, 104.957, 19.8, 3.526, 2.063, 1729.927, 26.7, 182.634, 7.47, 
  0.4, 8.5, 7.96, 0.3, 66.6, 0.485}, {"ETH", "Africa", "Ethiopia", 
  "2021-04-08", 223665., 2121., 2100.571, 3078., 20., 26.857, 1945.529, 
  18.449, 18.272, 26.774, 0.174, 0.234, 0.98, "", "", "", "", "", "", "", "", 
  7757., 2.42273*^6, 21.074, 0.067, 8220., 0.072, 0.256, 3.9, 
  "tests performed", 430000., 430000., "", "", "", 0.37, 0.37, "", "", 43.52, 
  1.14963583*^8, 104.957, 19.8, 3.526, 2.063, 1729.927, 26.7, 182.634, 7.47, 
  0.4, 8.5, 7.96, 0.3, 66.6, 0.485}, {"ETH", "Africa", "Ethiopia", 
  "2021-04-09", 225516., 1851., 2028.857, 3111., 33., 28., 1961.63, 16.101, 
  17.648, 27.061, 0.287, 0.244, 0.96, "", "", "", "", "", "", "", "", 7487., 
  2.430217*^6, 21.139, 0.065, 8002., 0.07, 0.254, 3.9, "tests performed", "", 
  "", "", "", 32074., "", "", "", 279., 43.52, 1.14963583*^8, 104.957, 19.8, 
  3.526, 2.063, 1729.927, 26.7, 182.634, 7.47, 0.4, 8.5, 7.96, 0.3, 66.6, 
  0.485}, {"ETH", "Africa", "Ethiopia", "2021-04-10", 227255., 1739., 1992., 
  3146., 35., 30., 1976.756, 15.127, 17.327, 27.365, 0.304, 0.261, 0.95, "", 
  "", "", "", "", "", "", "", 7278., 2.437495*^6, 21.202, 0.063, 7843., 
  0.068, 0.254, 3.9, "tests performed", "", "", "", "", 32074., "", "", "", 
  279., 43.52, 1.14963583*^8, 104.957, 19.8, 3.526, 2.063, 1729.927, 26.7, 
  182.634, 7.47, 0.4, 8.5, 7.96, 0.3, 66.6, 0.485}, 
 {"ETH", "Africa", "Ethiopia", "2021-04-11", 228996., 1741., 1972.429, 3174., 
  28., 30.143, 1991.9, 15.144, 17.157, 27.609, 0.244, 0.262, 0.96, "", "", 
  "", "", "", "", "", "", 8083., 2.445578*^6, 21.273, 0.07, 8003., 0.07, 
  0.246, 4.1, "tests performed", "", "", "", "", 32074., "", "", "", 279., 
  43.52, 1.14963583*^8, 104.957, 19.8, 3.526, 2.063, 1729.927, 26.7, 182.634, 
  7.47, 0.4, 8.5, 7.96, 0.3, 66.6, 0.485}, {"ETH", "Africa", "Ethiopia", 
  "2021-04-12", 230944., 1948., 1945.286, 3208., 34., 29.714, 2008.845, 
  16.944, 16.921, 27.904, 0.296, 0.258, 0.96, "", "", "", "", "", "", "", "", 
  7709., 2.453287*^6, 21.34, 0.067, 7813., 0.068, 0.249, 4., 
  "tests performed", "", "", "", "", 32074., "", "", "", 279., 43.52, 
  1.14963583*^8, 104.957, 19.8, 3.526, 2.063, 1729.927, 26.7, 182.634, 7.47, 
  0.4, 8.5, 7.96, 0.3, 66.6, 0.485}, {"ETH", "Africa", "Ethiopia", 
  "2021-04-13", 232512., 1568., 1875.857, 3230., 22., 29.286, 2022.484, 
  13.639, 16.317, 28.096, 0.191, 0.255, 0.95, "", "", "", "", "", "", "", "", 
  7601., 2.460888*^6, 21.406, 0.066, 7729., 0.067, 0.243, 4.1, 
  "tests performed", "", "", "", "", 32074., "", "", "", 279., 43.52, 
  1.14963583*^8, 104.957, 19.8, 3.526, 2.063, 1729.927, 26.7, 182.634, 7.47, 
  0.4, 8.5, 7.96, 0.3, 66.6, 0.485}, {"ETH", "Africa", "Ethiopia", 
  "2021-04-14", 234405., 1893., 1837.286, 3252., 22., 27.714, 2038.95, 
  16.466, 15.981, 28.287, 0.191, 0.241, 0.95, "", "", "", "", "", "", "", "", 
  8705., 2.469593*^6, 21.482, 0.076, 7803., 0.068, 0.235, 4.2, 
  "tests performed", "", "", "", "", 32074., "", "", "", 279., 43.52, 
  1.14963583*^8, 104.957, 19.8, 3.526, 2.063, 1729.927, 26.7, 182.634, 7.47, 
  0.4, 8.5, 7.96, 0.3, 66.6, 0.485}, {"ETH", "Africa", "Ethiopia", 
  "2021-04-15", 236554., 2149., 1841.286, 3285., 33., 29.571, 2057.643, 
  18.693, 16.016, 28.574, 0.287, 0.257, 0.94, "", "", "", "", "", "", "", "", 
  8878., 2.478471*^6, 21.559, 0.077, 7963., 0.069, 0.231, 4.3, 
  "tests performed", "", "", "", "", 32074., "", "", "", 279., 43.52, 
  1.14963583*^8, 104.957, 19.8, 3.526, 2.063, 1729.927, 26.7, 182.634, 7.47, 
  0.4, 8.5, 7.96, 0.3, 66.6, 0.485}, {"ETH", "Africa", "Ethiopia", 
  "2021-04-16", 238527., 1973., 1858.714, 3300., 15., 27., 2074.805, 17.162, 
  16.168, 28.705, 0.13, 0.235, 0.93, "", "", "", "", "", "", "", "", 7480., 
  2.485951*^6, 21.624, 0.065, 7962., 0.069, 0.233, 4.3, "tests performed", 
  "", "", "", "", 32074., "", "", "", 279., 43.52, 1.14963583*^8, 104.957, 
  19.8, 3.526, 2.063, 1729.927, 26.7, 182.634, 7.47, 0.4, 8.5, 7.96, 0.3, 
  66.6, 0.485}, {"ETH", "Africa", "Ethiopia", "2021-04-17", 240236., 1709., 
  1854.429, 3328., 28., 26., 2089.67, 14.866, 16.131, 28.948, 0.244, 0.226, 
  0.92, "", "", "", "", "", "", "", "", 8307., 2.494258*^6, 21.696, 0.072, 
  8109., 0.071, 0.229, 4.4, "tests performed", "", "", "", "", 32074., "", 
  "", "", 279., 43.52, 1.14963583*^8, 104.957, 19.8, 3.526, 2.063, 1729.927, 
  26.7, 182.634, 7.47, 0.4, 8.5, 7.96, 0.3, 66.6, 0.485}, 
 {"ETH", "Africa", "Ethiopia", "2021-04-18", 242028., 1792., 1861.714, 3370., 
  42., 28., 2105.258, 15.588, 16.194, 29.314, 0.365, 0.244, 0.91, "", "", "", 
  "", "", "", "", "", 7312., 2.50157*^6, 21.76, 0.064, 7999., 0.07, 0.233, 
  4.3, "tests performed", "", "", "", "", 32074., "", "", "", 279., 43.52, 
  1.14963583*^8, 104.957, 19.8, 3.526, 2.063, 1729.927, 26.7, 182.634, 7.47, 
  0.4, 8.5, 7.96, 0.3, 66.6, 0.485}, {"ETH", "Africa", "Ethiopia", 
  "2021-04-19", 243631., 1603., 1812.429, 3392., 22., 26.286, 2119.202, 
  13.944, 15.765, 29.505, 0.191, 0.229, 0.89, "", "", "", "", "", "", "", "", 
  5833., 2.507403*^6, 21.81, 0.051, 7731., 0.067, 0.234, 4.3, 
  "tests performed", "", "", "", "", 32074., "", "", "", 279., 43.52, 
  1.14963583*^8, 104.957, 19.8, 3.526, 2.063, 1729.927, 26.7, 182.634, 7.47, 
  0.4, 8.5, 7.96, 0.3, 66.6, 0.485}, {"ETH", "Africa", "Ethiopia", 
  "2021-04-20", 245155., 1524., 1806.143, 3439., 47., 29.857, 2132.458, 
  13.256, 15.711, 29.914, 0.409, 0.26, 0.86, "", "", "", "", "", "", "", "", 
  7346., 2.514749*^6, 21.874, 0.064, 7694., 0.067, 0.235, 4.3, 
  "tests performed", "", "", "", "", 32074., "", "", "", 279., 43.52, 
  1.14963583*^8, 104.957, 19.8, 3.526, 2.063, 1729.927, 26.7, 182.634, 7.47, 
  0.4, 8.5, 7.96, 0.3, 66.6, 0.485}, {"ETH", "Africa", "Ethiopia", 
  "2021-04-21", 246484., 1329., 1725.571, 3474., 35., 31.714, 2144.018, 
  11.56, 15.01, 30.218, 0.304, 0.276, 0.82, "", "", "", "", "", "", "", "", 
  6855., 2.521604*^6, 21.934, 0.06, 7430., 0.065, 0.232, 4.3, 
  "tests performed", "", "", "", "", 32074., "", "", "", 279., 43.52, 
  1.14963583*^8, 104.957, 19.8, 3.526, 2.063, 1729.927, 26.7, 182.634, 7.47, 
  0.4, 8.5, 7.96, 0.3, 66.6, 0.485}, {"ETH", "Africa", "Ethiopia", 
  "2021-04-22", 247989., 1505., 1633.571, 3496., 22., 30.143, 2157.109, 
  13.091, 14.209, 30.41, 0.191, 0.262, 0.81, "", "", "", "", "", "", "", "", 
  7041., 2.528645*^6, 21.995, 0.061, 7168., 0.062, 0.228, 4.4, 
  "tests performed", "", "", "", "", 32074., "", "", "", 279., 43.52, 
  1.14963583*^8, 104.957, 19.8, 3.526, 2.063, 1729.927, 26.7, 182.634, 7.47, 
  0.4, 8.5, 7.96, 0.3, 66.6, 0.485}, {"ETH", "Africa", "Ethiopia", 
  "2021-04-23", 249292., 1303., 1537.857, 3511., 15., 30.143, 2168.443, 
  11.334, 13.377, 30.54, 0.13, 0.262, 0.8, "", "", "", "", "", "", "", "", 
  6581., 2.535226*^6, 22.052, 0.057, 7039., 0.061, 0.218, 4.6, 
  "tests performed", "", "", "", "", 32074., "", "", "", 279., 43.52, 
  1.14963583*^8, 104.957, 19.8, 3.526, 2.063, 1729.927, 26.7, 182.634, 7.47, 
  0.4, 8.5, 7.96, 0.3, 66.6, 0.485}, {"ETH", "Africa", "Ethiopia", 
  "2021-04-24", 250955., 1663., 1531.286, 3531., 20., 29., 2182.909, 14.465, 
  13.32, 30.714, 0.174, 0.252, 0.81, "", "", "", "", "", "", "", "", 8869., 
  2.544095*^6, 22.13, 0.077, 7120., 0.062, 0.215, 4.6, "tests performed", "", 
  "", "", "", 32074., "", "", "", 279., 43.52, 1.14963583*^8, 104.957, 19.8, 
  3.526, 2.063, 1729.927, 26.7, 182.634, 7.47, 0.4, 8.5, 7.96, 0.3, 66.6, 
  0.485}, {"ETH", "Africa", "Ethiopia", "2021-04-25", 252279., 1324., 
  1464.429, 3551., 20., 25.857, 2194.425, 11.517, 12.738, 30.888, 0.174, 
  0.225, 0.78, "", "", "", "", "", "", "", "", 6299., 2.550394*^6, 22.184, 
  0.055, 6975., 0.061, 0.21, 4.8, "tests performed", "", "", "", "", 32074., 
  "", "", "", 279., 43.52, 1.14963583*^8, 104.957, 19.8, 3.526, 2.063, 
  1729.927, 26.7, 182.634, 7.47, 0.4, 8.5, 7.96, 0.3, 66.6, 0.485}, 
 {"ETH", "Africa", "Ethiopia", "2021-04-26", 253120., 841., 1355.571, 3570., 
  19., 25.429, 2201.741, 7.315, 11.791, 31.053, 0.165, 0.221, 0.75, "", "", 
  "", "", "", "", "", "", 5595., 2.555989*^6, 22.233, 0.049, 6941., 0.06, 
  0.195, 5.1, "tests performed", "", "", "", "", 32074., "", "", "", 279., 
  43.52, 1.14963583*^8, 104.957, 19.8, 3.526, 2.063, 1729.927, 26.7, 182.634, 
  7.47, 0.4, 8.5, 7.96, 0.3, 66.6, 0.485}, {"ETH", "Africa", "Ethiopia", 
  "2021-04-27", 254044., 924., 1269.857, 3605., 35., 23.714, 2209.778, 8.037, 
  11.046, 31.358, 0.304, 0.206, 0.72, "", "", "", "", "", "", "", "", 5258., 
  2.561247*^6, 22.279, 0.046, 6643., 0.058, 0.191, 5.2, "tests performed", 
  "", "", "", "", 32074., "", "", "", 279., 43.52, 1.14963583*^8, 104.957, 
  19.8, 3.526, 2.063, 1729.927, 26.7, 182.634, 7.47, 0.4, 8.5, 7.96, 0.3, 
  66.6, 0.485}, {"ETH", "Africa", "Ethiopia", "2021-04-28", 255288., 1244., 
  1257.714, 3639., 34., 23.571, 2220.599, 10.821, 10.94, 31.654, 0.296, 
  0.205, 0.71, "", "", "", "", "", "", "", "", 7099., 2.568346*^6, 22.341, 
  0.062, 6677., 0.058, 0.188, 5.3, "tests performed", 1.071485*^6, 
  1.071485*^6, "", "", 32074., 0.93, 0.93, "", 279., 43.52, 1.14963583*^8, 
  104.957, 19.8, 3.526, 2.063, 1729.927, 26.7, 182.634, 7.47, 0.4, 8.5, 7.96, 
  0.3, 66.6, 0.485}, {"ETH", "Africa", "Ethiopia", "2021-04-29", 256418., 
  1130., 1204.143, 3658., 19., 23.143, 2230.428, 9.829, 10.474, 31.819, 
  0.165, 0.201, 0.68, "", "", "", "", "", "", "", "", 6198., 2.574544*^6, 
  22.394, 0.054, 6557., 0.057, 0.184, 5.4, "tests performed", 1.099614*^6, 
  1.099614*^6, "", 28129., 31511., 0.96, 0.96, "", 274., 43.52, 
  1.14963583*^8, 104.957, 19.8, 3.526, 2.063, 1729.927, 26.7, 182.634, 7.47, 
  0.4, 8.5, 7.96, 0.3, 66.6, 0.485}, {"ETH", "Africa", "Ethiopia", 
  "2021-04-30", 257442., 1024., 1164.286, 3688., 30., 25.286, 2239.335, 
  8.907, 10.127, 32.08, 0.261, 0.22, 0.65, "", "", "", "", "", "", "", "", 
  6156., 2.5807*^6, 22.448, 0.054, 6496., 0.057, 0.179, 5.6, 
  "tests performed", 1.1145*^6, 1.1145*^6, "", 14886., 29055., 0.97, 0.97, 
  "", 253., 43.52, 1.14963583*^8, 104.957, 19.8, 3.526, 2.063, 1729.927, 
  26.7, 182.634, 7.47, 0.4, 8.5, 7.96, 0.3, 66.6, 0.485}, 
 {"ETH", "Africa", "Ethiopia", "2021-05-01", 258062., 620., 1015.286, 3709., 
  21., 25.429, 2244.728, 5.393, 8.831, 32.262, 0.183, 0.221, 0.62, "", "", 
  "", "", "", "", "", "", 3605., 2.584305*^6, 22.479, 0.031, 5744., 0.05, 
  0.177, 5.7, "tests performed", 1.134885*^6, 1.134885*^6, "", 20385., 
  27385., 0.99, 0.99, "", 238., 43.52, 1.14963583*^8, 104.957, 19.8, 3.526, 
  2.063, 1729.927, 26.7, 182.634, 7.47, 0.4, 8.5, 7.96, 0.3, 66.6, 0.485}, 
 {"ETH", "Africa", "Ethiopia", "2021-05-02", 258384., 322., 872.143, 3726., 
  17., 25., 2247.529, 2.801, 7.586, 32.41, 0.148, 0.217, 0.6, "", "", "", "", 
  "", "", "", "", 1778., 2.586083*^6, 22.495, 0.015, 5098., 0.044, 0.171, 
  5.8, "tests performed", 1.141092*^6, 1.141092*^6, "", 6207., 23690., 0.99, 
  0.99, "", 206., 43.52, 1.14963583*^8, 104.957, 19.8, 3.526, 2.063, 
  1729.927, 26.7, 182.634, 7.47, 0.4, 8.5, 7.96, 0.3, 66.6, 0.485}, 
 {"ETH", "Africa", "Ethiopia", "2021-05-03", 258813., 429., 813.286, 3757., 
  31., 26.714, 2251.261, 3.732, 7.074, 32.68, 0.27, 0.232, 0.61, "", "", "", 
  "", "", "", "", "", 4008., 2.590091*^6, 22.53, 0.035, 4872., 0.042, 0.167, 
  6., "tests performed", 1.168268*^6, 1.168268*^6, "", 27176., 22990., 1.02, 
  1.02, "", 200., 43.52, 1.14963583*^8, 104.957, 19.8, 3.526, 2.063, 
  1729.927, 26.7, 182.634, 7.47, 0.4, 8.5, 7.96, 0.3, 66.6, 0.485}, 
 {"ETH", "Africa", "Ethiopia", "2021-05-04", 259354., 541., 758.571, 3772., 
  15., 23.857, 2255.967, 4.706, 6.598, 32.81, 0.13, 0.208, 0.63, "", "", "", 
  "", "", "", "", "", 3638., 2.593729*^6, 22.561, 0.032, 4640., 0.04, 0.163, 
  6.1, "tests performed", 1.194578*^6, 1.194578*^6, "", 26310., 22167., 1.04, 
  1.04, "", 193., 43.52, 1.14963583*^8, 104.957, 19.8, 3.526, 2.063, 
  1729.927, 26.7, 182.634, 7.47, 0.4, 8.5, 7.96, 0.3, 66.6, 0.485}, 
 {"ETH", "Africa", "Ethiopia", "2021-05-05", 260139., 785., 693., 3795., 23., 
  22.286, 2262.795, 6.828, 6.028, 33.01, 0.2, 0.194, 0.66, "", "", "", "", 
  "", "", "", "", 5733., 2.599462*^6, 22.611, 0.05, 4445., 0.039, 0.156, 6.4, 
  "tests performed", 1.215934*^6, 1.215934*^6, "", 21356., 20636., 1.06, 
  1.06, "", 180., 43.52, 1.14963583*^8, 104.957, 19.8, 3.526, 2.063, 
  1729.927, 26.7, 182.634, 7.47, 0.4, 8.5, 7.96, 0.3, 66.6, 0.485}, 
 {"ETH", "Africa", "Ethiopia", "2021-05-06", 260802., 663., 626.286, 3822., 
  27., 23.429, 2268.562, 5.767, 5.448, 33.245, 0.235, 0.204, 0.68, "", "", 
  "", "", "", "", "", "", 4914., 2.604376*^6, 22.654, 0.043, 4262., 0.037, 
  0.147, 6.8, "tests performed", 1.237826*^6, 1.237826*^6, "", 21892., 
  19745., 1.08, 1.08, "", 172., 43.52, 1.14963583*^8, 104.957, 19.8, 3.526, 
  2.063, 1729.927, 26.7, 182.634, 7.47, 0.4, 8.5, 7.96, 0.3, 66.6, 0.485}, 
 {"ETH", "Africa", "Ethiopia", "2021-05-07", 261580., 778., 591.143, 3840., 
  18., 21.714, 2275.329, 6.767, 5.142, 33.402, 0.157, 0.189, 0.7, "", "", "", 
  "", "", "", "", "", 5521., 2.609897*^6, 22.702, 0.048, 4171., 0.036, 0.142, 
  7.1, "tests performed", 1.287801*^6, 1.287801*^6, "", 49975., 24757., 1.12, 
  1.12, "", 215., 43.52, 1.14963583*^8, 104.957, 19.8, 3.526, 2.063, 
  1729.927, 26.7, 182.634, 7.47, 0.4, 8.5, 7.96, 0.3, 66.6, 0.485}, 
 {"ETH", "Africa", "Ethiopia", "2021-05-08", 262217., 637., 593.571, 3871., 
  31., 23.143, 2280.87, 5.541, 5.163, 33.672, 0.27, 0.201, 0.72, "", "", "", 
  "", "", "", "", "", 5393., 2.61529*^6, 22.749, 0.047, 4426., 0.038, 0.134, 
  7.5, "tests performed", 1.290828*^6, 1.290828*^6, "", 3027., 22278., 1.12, 
  1.12, "", 194., 43.52, 1.14963583*^8, 104.957, 19.8, 3.526, 2.063, 
  1729.927, 26.7, 182.634, 7.47, 0.4, 8.5, 7.96, 0.3, 66.6, 0.485}, 
 {"ETH", "Africa", "Ethiopia", "2021-05-09", 262702., 485., 616.857, 3888., 
  17., 23.143, 2285.089, 4.219, 5.366, 33.819, 0.148, 0.201, 0.72, "", "", 
  "", "", "", "", "", "", 5303., 2.620593*^6, 22.795, 0.046, 4930., 0.043, 
  0.125, 8., "tests performed", 1.295723*^6, 1.295723*^6, "", 4895., 22090., 
  1.13, 1.13, "", 192., 43.52, 1.14963583*^8, 104.957, 19.8, 3.526, 2.063, 
  1729.927, 26.7, 182.634, 7.47, 0.4, 8.5, 7.96, 0.3, 66.6, 0.485}, 
 {"ETH", "Africa", "Ethiopia", "2021-05-10", 263120., 418., 615.286, 3897., 
  9., 20., 2288.725, 3.636, 5.352, 33.898, 0.078, 0.174, 0.73, "", "", "", 
  "", "", "", "", "", 3583., 2.624176*^6, 22.826, 0.031, 4869., 0.042, 0.126, 
  7.9, "tests performed", 1.300775*^6, 1.300775*^6, "", 5052., 18930., 1.13, 
  1.13, "", 165., 43.52, 1.14963583*^8, 104.957, 19.8, 3.526, 2.063, 
  1729.927, 26.7, 182.634, 7.47, 0.4, 8.5, 7.96, 0.3, 66.6, 0.485}, 
 {"ETH", "Africa", "Ethiopia", "2021-05-11", 263672., 552., 616.857, 3911., 
  14., 19.857, 2293.526, 4.802, 5.366, 34.019, 0.122, 0.173, 0.74, "", "", 
  "", "", "", "", "", "", 4776., 2.628952*^6, 22.868, 0.042, 5032., 0.044, 
  0.123, 8.2, "tests performed", 1.360752*^6, 1.360752*^6, "", 59977., 
  23739., 1.18, 1.18, "", 206., 43.52, 1.14963583*^8, 104.957, 19.8, 3.526, 
  2.063, 1729.927, 26.7, 182.634, 7.47, 0.4, 8.5, 7.96, 0.3, 66.6, 0.485}, 
 {"ETH", "Africa", "Ethiopia", "2021-05-12", 264367., 695., 604., 3938., 27., 
  20.429, 2299.572, 6.045, 5.254, 34.254, 0.235, 0.178, 0.75, "", "", "", "", 
  "", "", "", "", 5722., 2.634674*^6, 22.917, 0.05, 5030., 0.044, 0.12, 8.3, 
  "tests performed", 1.397647*^6, 1.397647*^6, "", 36895., 25959., 1.22, 
  1.22, "", 226., 43.52, 1.14963583*^8, 104.957, 19.8, 3.526, 2.063, 
  1729.927, 26.7, 182.634, 7.47, 0.4, 8.5, 7.96, 0.3, 66.6, 0.485}, 
 {"ETH", "Africa", "Ethiopia", "2021-05-13", 264960., 593., 594., 3951., 13., 
  18.429, 2304.73, 5.158, 5.167, 34.367, 0.113, 0.16, 0.74, "", "", "", "", 
  "", "", "", "", 5621., 2.640295*^6, 22.966, 0.049, 5131., 0.045, 0.116, 
  8.6, "tests performed", 1.420251*^6, 1.420251*^6, "", 22604., 26061., 1.24, 
  1.24, "", 227., 43.52, 1.14963583*^8, 104.957, 19.8, 3.526, 2.063, 
  1729.927, 26.7, 182.634, 7.47, 0.4, 8.5, 7.96, 0.3, 66.6, 0.485}, 
 {"ETH", "Africa", "Ethiopia", "2021-05-14", 265413., 453., 547.571, 3964., 
  13., 17.714, 2308.67, 3.94, 4.763, 34.48, 0.113, 0.154, 0.72, "", "", "", 
  "", "", "", "", "", 4270., 2.644565*^6, 23.004, 0.037, 4953., 0.043, 0.111, 
  9., "tests performed", 1.436665*^6, 1.436665*^6, "", 16414., 21266., 1.25, 
  1.25, "", 185., 43.52, 1.14963583*^8, 104.957, 19.8, 3.526, 2.063, 
  1729.927, 26.7, 182.634, 7.47, 0.4, 8.5, 7.96, 0.3, 66.6, 0.485}, 
 {"ETH", "Africa", "Ethiopia", "2021-05-15", 265832., 419., 516.429, 3976., 
  12., 15., 2312.315, 3.645, 4.492, 34.585, 0.104, 0.13, 0.74, "", "", "", 
  "", "", "", "", "", 3922., 2.648487*^6, 23.038, 0.034, 4742., 0.041, 0.109, 
  9.2, "tests performed", 1.454503*^6, 1.454503*^6, "", 17838., 23382., 1.27, 
  1.27, "", 203., 43.52, 1.14963583*^8, 104.957, 19.8, 3.526, 2.063, 
  1729.927, 26.7, 182.634, 7.47, 0.4, 8.5, 7.96, 0.3, 66.6, 0.485}, 
 {"ETH", "Africa", "Ethiopia", "2021-05-16", 266264., 432., 508.857, 3996., 
  20., 15.429, 2316.073, 3.758, 4.426, 34.759, 0.174, 0.134, 0.75, "", "", 
  "", "", "", "", "", "", 4071., 2.652558*^6, 23.073, 0.035, 4566., 0.04, 
  0.111, 9., "tests performed", 1.460021*^6, 1.460021*^6, "", 5518., 23471., 
  1.27, 1.27, "", 204., 43.52, 1.14963583*^8, 104.957, 19.8, 3.526, 2.063, 
  1729.927, 26.7, 182.634, 7.47, 0.4, 8.5, 7.96, 0.3, 66.6, 0.485}, 
 {"ETH", "Africa", "Ethiopia", "2021-05-17", 266646., 382., 503.714, 4008., 
  12., 15.857, 2319.395, 3.323, 4.382, 34.863, 0.104, 0.138, 0.76, "", "", 
  "", "", "", "", "", "", 3824., 2.656382*^6, 23.106, 0.033, 4601., 0.04, 
  0.109, 9.1, "tests performed", 1.470079*^6, 1.470079*^6, "", 10058., 
  24186., 1.28, 1.28, "", 210., 43.52, 1.14963583*^8, 104.957, 19.8, 3.526, 
  2.063, 1729.927, 26.7, 182.634, 7.47, 0.4, 8.5, 7.96, 0.3, 66.6, 0.485}, 
 {"ETH", "Africa", "Ethiopia", "2021-05-18", 267100., 454., 489.714, 4021., 
  13., 15.714, 2323.344, 3.949, 4.26, 34.976, 0.113, 0.137, 0.77, "", "", "", 
  "", "", "", "", "", 5068., 2.66145*^6, 23.15, 0.044, 4643., 0.04, 0.105, 
  9.5, "tests performed", 1.48482*^6, 1.48482*^6, "", 14741., 17724., 1.29, 
  1.29, "", 154., 43.52, 1.14963583*^8, 104.957, 19.8, 3.526, 2.063, 
  1729.927, 26.7, 182.634, 7.47, 0.4, 8.5, 7.96, 0.3, 66.6, 0.485}, 
 {"ETH", "Africa", "Ethiopia", "2021-05-19", 267597., 497., 461.429, 4038., 
  17., 14.286, 2327.668, 4.323, 4.014, 35.124, 0.148, 0.124, 0.77, "", "", 
  "", "", "", "", "", "", 4966., 2.666416*^6, 23.194, 0.043, 4535., 0.039, 
  0.102, 9.8, "tests performed", 1.501724*^6, 1.501724*^6, "", 16904., 
  14868., 1.31, 1.31, "", 129., 43.52, 1.14963583*^8, 104.957, 19.8, 3.526, 
  2.063, 1729.927, 26.7, 182.634, 7.47, 0.4, 8.5, 7.96, 0.3, 66.6, 0.485}, 
 {"ETH", "Africa", "Ethiopia", "2021-05-20", 268035., 438., 439.286, 4048., 
  10., 13.857, 2331.477, 3.81, 3.821, 35.211, 0.087, 0.121, 0.76, "", "", "", 
  "", "", "", "", "", 5684., 2.6721*^6, 23.243, 0.049, 4544., 0.04, 0.097, 
  10.3, "tests performed", 1.53428*^6, 1.53428*^6, "", 32556., 16290., 1.33, 
  1.33, "", 142., 43.52, 1.14963583*^8, 104.957, 19.8, 3.526, 2.063, 
  1729.927, 26.7, 182.634, 7.47, 0.4, 8.5, 7.96, 0.3, 66.6, 0.485}, 
 {"ETH", "Africa", "Ethiopia", "2021-05-21", 268520., 485., 443.857, 4060., 
  12., 13.714, 2335.696, 4.219, 3.861, 35.316, 0.104, 0.119, 0.76, "", "", 
  "", "", "", "", "", "", 5095., 2.677195*^6, 23.287, 0.044, 4661., 0.041, 
  0.095, 10.5, "tests performed", 1.584156*^6, 1.584156*^6, "", 49876., 
  21070., 1.38, 1.38, "", 183., 43.52, 1.14963583*^8, 104.957, 19.8, 3.526, 
  2.063, 1729.927, 26.7, 182.634, 7.47, 0.4, 8.5, 7.96, 0.3, 66.6, 0.485}, 
 {"ETH", "Africa", "Ethiopia", "2021-05-22", 268901., 381., 438.429, 4068., 
  8., 13.143, 2339.01, 3.314, 3.814, 35.385, 0.07, 0.114, 0.76, "", "", "", 
  "", "", "", "", "", 5563., 2.682758*^6, 23.336, 0.048, 4896., 0.043, 0.09, 
  11.2, "tests performed", 1.615117*^6, 1.615117*^6, "", 30961., 22945., 1.4, 
  1.4, "", 200., 43.52, 1.14963583*^8, 104.957, 19.8, 3.526, 2.063, 1729.927, 
  26.7, 182.634, 7.47, 0.4, 8.5, 7.96, 0.3, 66.6, 0.485}, 
 {"ETH", "Africa", "Ethiopia", "2021-05-23", 269194., 293., 418.571, 4076., 
  8., 11.429, 2341.559, 2.549, 3.641, 35.455, 0.07, 0.099, 0.76, "", "", "", 
  "", "", "", "", "", 4376., 2.687134*^6, 23.374, 0.038, 4939., 0.043, 0.085, 
  11.8, "tests performed", 1.655244*^6, 1.655244*^6, "", 40127., 27889., 
  1.44, 1.44, "", 243., 43.52, 1.14963583*^8, 104.957, 19.8, 3.526, 2.063, 
  1729.927, 26.7, 182.634, 7.47, 0.4, 8.5, 7.96, 0.3, 66.6, 0.485}, 
 {"ETH", "Africa", "Ethiopia", "2021-05-24", 269500., 306., 407.714, 4084., 
  8., 10.857, 2344.221, 2.662, 3.546, 35.524, 0.07, 0.094, 0.75, "", "", "", 
  "", "", "", "", "", 4106., 2.69124*^6, 23.41, 0.036, 4980., 0.043, 0.082, 
  12.2, "tests performed", 1.68445*^6, 1.68445*^6, "", 29206., 30624., 1.47, 
  1.47, "", 266., 43.52, 1.14963583*^8, 104.957, 19.8, 3.526, 2.063, 
  1729.927, 26.7, 182.634, 7.47, 0.4, 8.5, 7.96, 0.3, 66.6, 0.485}, 
 {"ETH", "Africa", "Ethiopia", "2021-05-25", 269782., 282., 383.143, 4093., 
  9., 10.286, 2346.674, 2.453, 3.333, 35.603, 0.078, 0.089, 0.74, "", "", "", 
  "", "", "", "", "", 4823., 2.696063*^6, 23.451, 0.042, 4945., 0.043, 0.077, 
  12.9, "tests performed", 1.717481*^6, 1.717481*^6, "", 33031., 33237., 
  1.49, 1.49, "", 289., 43.52, 1.14963583*^8, 104.957, 19.8, 3.526, 2.063, 
  1729.927, 26.7, 182.634, 7.47, 0.4, 8.5, 7.96, 0.3, 66.6, 0.485}, 
 {"ETH", "Africa", "Ethiopia", "2021-05-26", 270180., 398., 369., 4108., 15., 
  10., 2350.136, 3.462, 3.21, 35.733, 0.13, 0.087, 0.75, "", "", "", "", "", 
  "", "", "", 5027., 2.70109*^6, 23.495, 0.044, 4953., 0.043, 0.075, 13.4, 
  "tests performed", 1.73855*^6, 1.73855*^6, "", 21069., 33832., 1.51, 1.51, 
  "", 294., 43.52, 1.14963583*^8, 104.957, 19.8, 3.526, 2.063, 1729.927, 
  26.7, 182.634, 7.47, 0.4, 8.5, 7.96, 0.3, 66.6, 0.485}, 
 {"ETH", "Africa", "Ethiopia", "2021-05-27", 270527., 347., 356., 4127., 19., 
  11.286, 2353.154, 3.018, 3.097, 35.898, 0.165, 0.098, 0.74, "", "", "", "", 
  "", "", "", "", 5056., 2.706146*^6, 23.539, 0.044, 4864., 0.042, 0.073, 
  13.7, "tests performed", 1.784722*^6, 1.784722*^6, "", 46172., 35777., 
  1.55, 1.55, "", 311., 43.52, 1.14963583*^8, 104.957, 19.8, 3.526, 2.063, 
  1729.927, 26.7, 182.634, 7.47, 0.4, 8.5, 7.96, 0.3, 66.6, 0.485}, 
 {"ETH", "Africa", "Ethiopia", "2021-05-28", 270944., 417., 346.286, 4139., 
  12., 11.286, 2356.781, 3.627, 3.012, 36.003, 0.104, 0.098, 0.74, "", "", 
  "", "", "", "", "", "", 5772., 2.711918*^6, 23.589, 0.05, 4960., 0.043, 
  0.07, 14.3, "tests performed", 1.79814*^6, 1.79814*^6, "", 13418., 30569., 
  1.56, 1.56, "", 266., 43.52, 1.14963583*^8, 104.957, 19.8, 3.526, 2.063, 
  1729.927, 26.7, 182.634, 7.47, 0.4, 8.5, 7.96, 0.3, 66.6, 0.485}, 
 {"ETH", "Africa", "Ethiopia", "2021-05-29", 271200., 256., 328.429, 4143., 
  4., 10.714, 2359.008, 2.227, 2.857, 36.037, 0.035, 0.093, 0.72, "", "", "", 
  "", "", "", "", "", 5005., 2.716923*^6, 23.633, 0.044, 4881., 0.042, 0.067, 
  14.9, "tests performed", 1.801175*^6, 1.801175*^6, "", 3035., 26580., 1.57, 
  1.57, "", 231., 43.52, 1.14963583*^8, 104.957, 19.8, 3.526, 2.063, 
  1729.927, 26.7, 182.634, 7.47, 0.4, 8.5, 7.96, 0.3, 66.6, 0.485}, 
 {"ETH", "Africa", "Ethiopia", "2021-05-30", 271345., 145., 307.286, 4155., 
  12., 11.286, 2360.269, 1.261, 2.673, 36.142, 0.104, 0.098, 0.7, "", "", "", 
  "", "", "", "", "", 3572., 2.720495*^6, 23.664, 0.031, 4766., 0.041, 0.064, 
  15.5, "tests performed", 1.805006*^6, 1.805006*^6, "", 3831., 21395., 1.57, 
  1.57, "", 186., 43.52, 1.14963583*^8, 104.957, 19.8, 3.526, 2.063, 
  1729.927, 26.7, 182.634, 7.47, 0.4, 8.5, 7.96, 0.3, 66.6, 0.485}, 
 {"ETH", "Africa", "Ethiopia", "2021-05-31", 271541., 196., 291.571, 4165., 
  10., 11.571, 2361.974, 1.705, 2.536, 36.229, 0.087, 0.101, 0.7, "", "", "", 
  "", "", "", "", "", 3464., 2.723959*^6, 23.694, 0.03, 4674., 0.041, 0.062, 
  16., "tests performed", 1.813739*^6, 1.813739*^6, "", 8733., 18470., 1.58, 
  1.58, "", 161., 43.52, 1.14963583*^8, 104.957, 19.8, 3.526, 2.063, 
  1729.927, 26.7, 182.634, 7.47, 0.4, 8.5, 7.96, 0.3, 66.6, 0.485}, 
 {"ETH", "Africa", "Ethiopia", "2021-06-01", 271790., 249., 286.857, 4171., 
  6., 11.143, 2364.14, 2.166, 2.495, 36.281, 0.052, 0.097, 0.71, "", "", "", 
  "", "", "", "", "", 4600., 2.728559*^6, 23.734, 0.04, 4642., 0.04, 0.062, 
  16.2, "tests performed", 1.822343*^6, 1.822343*^6, "", 8604., 14980., 1.59, 
  1.59, "", 130., 43.52, 1.14963583*^8, 104.957, 19.8, 3.526, 2.063, 
  1729.927, 26.7, 182.634, 7.47, 0.4, 8.5, 7.96, 0.3, 66.6, 0.485}, 
 {"ETH", "Africa", "Ethiopia", "2021-06-02", 272036., 246., 265.143, 4178., 
  7., 10., 2366.28, 2.14, 2.306, 36.342, 0.061, 0.087, 0.71, "", "", "", "", 
  "", "", "", "", 5003., 2.733562*^6, 23.778, 0.044, 4639., 0.04, 0.057, 
  17.5, "tests performed", 1.838569*^6, 1.838569*^6, "", 16226., 14288., 1.6, 
  1.6, "", 124., 43.52, 1.14963583*^8, 104.957, 19.8, 3.526, 2.063, 1729.927, 
  26.7, 182.634, 7.47, 0.4, 8.5, 7.96, 0.3, 66.6, 0.485}, 
 {"ETH", "Africa", "Ethiopia", "2021-06-03", 272285., 249., 251.143, 4185., 
  7., 8.286, 2368.446, 2.166, 2.185, 36.403, 0.061, 0.072, 0.72, "", "", "", 
  "", "", "", "", "", 4376., 2.737938*^6, 23.816, 0.038, 4542., 0.04, 0.055, 
  18.1, "tests performed", 1.853259*^6, 1.853259*^6, "", 14690., 9791., 1.61, 
  1.61, "", 85., 43.52, 1.14963583*^8, 104.957, 19.8, 3.526, 2.063, 1729.927, 
  26.7, 182.634, 7.47, 0.4, 8.5, 7.96, 0.3, 66.6, 0.485}, 
 {"ETH", "Africa", "Ethiopia", "2021-06-04", 272632., 347., 241.143, 4193., 
  8., 7.714, 2371.464, 3.018, 2.098, 36.472, 0.07, 0.067, 0.72, "", "", "", 
  "", "", "", "", "", 5709., 2.743647*^6, 23.865, 0.05, 4533., 0.039, 0.053, 
  18.8, "tests performed", 1.865958*^6, 1.865958*^6, "", 12699., 9688., 1.62, 
  1.62, "", 84., 43.52, 1.14963583*^8, 104.957, 19.8, 3.526, 2.063, 1729.927, 
  26.7, 182.634, 7.47, 0.4, 8.5, 7.96, 0.3, 66.6, 0.485}, 
 {"ETH", "Africa", "Ethiopia", "2021-06-05", 272805., 173., 229.286, 4201., 
  8., 8.286, 2372.969, 1.505, 1.994, 36.542, 0.07, 0.072, 0.7, "", "", "", 
  "", "", "", "", "", 4505., 2.748152*^6, 23.905, 0.039, 4461., 0.039, 0.051, 
  19.5, "tests performed", "", "", "", "", "", "", "", "", "", 43.52, 
  1.14963583*^8, 104.957, 19.8, 3.526, 2.063, 1729.927, 26.7, 182.634, 7.47, 
  0.4, 8.5, 7.96, 0.3, 66.6, 0.485}, {"ETH", "Africa", "Ethiopia", 
  "2021-06-06", 272914., 109., 224.143, 4209., 8., 7.714, 2373.917, 0.948, 
  1.95, 36.612, 0.07, 0.067, 0.69, "", "", "", "", "", "", "", "", 3835., 
  2.751987*^6, 23.938, 0.033, 4499., 0.039, 0.05, 20.1, "tests performed", 
  "", "", "", "", "", "", "", "", "", 43.52, 1.14963583*^8, 104.957, 19.8, 
  3.526, 2.063, 1729.927, 26.7, 182.634, 7.47, 0.4, 8.5, 7.96, 0.3, 66.6, 
  0.485}, {"ETH", "Africa", "Ethiopia", "2021-06-07", 273024., 110., 211.857, 
  4213., 4., 6.857, 2374.874, 0.957, 1.843, 36.646, 0.035, 0.06, "", "", "", 
  "", "", "", "", "", "", 3442., 2.755429*^6, 23.968, 0.03, 4496., 0.039, 
  0.047, 21.2, "tests performed", "", "", "", "", "", "", "", "", "", 43.52, 
  1.14963583*^8, 104.957, 19.8, 3.526, 2.063, 1729.927, 26.7, 182.634, 7.47, 
  0.4, 8.5, 7.96, 0.3, 66.6, 0.485}, {"OWID_EUR", "", "Europe", "2020-01-23", 
  "", 0., "", "", 0., "", "", 0., "", "", 0., "", "", "", "", "", "", "", "", 
  "", "", "", "", "", "", "", "", "", "", "", "", "", "", "", "", "", "", "", 
  "", "", 7.48680069*^8, "", "", "", "", "", "", "", "", "", "", "", "", "", 
  ""}, {"OWID_EUR", "", "Europe", "2020-01-24", 2., 2., "", "", 0., "", 
  0.003, 0.003, "", "", 0., "", "", "", "", "", "", "", "", "", "", "", "", 
  "", "", "", "", "", "", "", "", "", "", "", "", "", "", "", "", "", 
  7.48680069*^8, "", "", "", "", "", "", "", "", "", "", "", "", "", ""}, 
 {"OWID_EUR", "", "Europe", "2020-01-25", 3., 1., "", "", 0., "", 0.004, 
  0.001, "", "", 0., "", "", "", "", "", "", "", "", "", "", "", "", "", "", 
  "", "", "", "", "", "", "", "", "", "", "", "", "", "", "", 7.48680069*^8, 
  "", "", "", "", "", "", "", "", "", "", "", "", "", ""}, 
 {"OWID_EUR", "", "Europe", "2020-01-26", 3., 0., "", "", 0., "", 0.004, 0., 
  "", "", 0., "", "", "", "", "", "", "", "", "", "", "", "", "", "", "", "", 
  "", "", "", "", "", "", "", "", "", "", "", "", "", 7.48680069*^8, "", "", 
  "", "", "", "", "", "", "", "", "", "", "", ""}, 
 {"OWID_EUR", "", "Europe", "2020-01-27", 4., 1., "", "", 0., "", 0.005, 
  0.001, "", "", 0., "", "", "", "", "", "", "", "", "", "", "", "", "", "", 
  "", "", "", "", "", "", "", "", "", "", "", "", "", "", "", 7.48680069*^8, 
  "", "", "", "", "", "", "", "", "", "", "", "", "", ""}, 
 {"OWID_EUR", "", "Europe", "2020-01-28", 8., 4., "", "", 0., "", 0.011, 
  0.005, "", "", 0., "", "", "", "", "", "", "", "", "", "", "", "", "", "", 
  "", "", "", "", "", "", "", "", "", "", "", "", "", "", "", 7.48680069*^8, 
  "", "", "", "", "", "", "", "", "", "", "", "", "", ""}, 
 {"OWID_EUR", "", "Europe", "2020-01-29", 10., 2., 1.429, "", 0., 0., 0.013, 
  0.003, 0.002, "", 0., 0., "", "", "", "", "", "", "", "", "", "", "", "", 
  "", "", "", "", "", "", "", "", "", "", "", "", "", "", "", "", 
  7.48680069*^8, "", "", "", "", "", "", "", "", "", "", "", "", "", ""}, 
 {"OWID_EUR", "", "Europe", "2020-01-30", 10., 0., 1.429, "", 0., 0., 0.013, 
  0., 0.002, "", 0., 0., "", "", "", "", "", "", "", "", "", "", "", "", "", 
  "", "", "", "", "", "", "", "", "", "", "", "", "", "", "", 7.48680069*^8, 
  "", "", "", "", "", "", "", "", "", "", "", "", "", ""}, 
 {"OWID_EUR", "", "Europe", "2020-01-31", 17., 7., 2.143, "", 0., 0., 0.023, 
  0.009, 0.003, "", 0., 0., "", "", "", "", "", "", "", "", "", "", "", "", 
  "", "", "", "", "", "", "", "", "", "", "", "", "", "", "", "", 
  7.48680069*^8, "", "", "", "", "", "", "", "", "", "", "", "", "", ""}, 
 {"OWID_EUR", "", "Europe", "2020-02-01", 23., 6., 2.857, "", 0., 0., 0.031, 
  0.008, 0.004, "", 0., 0., "", "", "", "", "", "", "", "", "", "", "", "", 
  "", "", "", "", "", "", "", "", "", "", "", "", "", "", "", "", 
  7.48680069*^8, "", "", "", "", "", "", "", "", "", "", "", "", "", ""}, 
 {"OWID_EUR", "", "Europe", "2020-02-02", 25., 2., 3.143, "", 0., 0., 0.033, 
  0.003, 0.004, "", 0., 0., "", "", "", "", "", "", "", "", "", "", "", "", 
  "", "", "", "", "", "", "", "", "", "", "", "", "", "", "", "", 
  7.48680069*^8, "", "", "", "", "", "", "", "", "", "", "", "", "", ""}, 
 {"OWID_EUR", "", "Europe", "2020-02-03", 33., 8., 4.143, "", 0., 0., 0.044, 
  0.011, 0.006, "", 0., 0., "", "", "", "", "", "", "", "", "", "", "", "", 
  "", "", "", "", "", "", "", "", "", "", "", "", "", "", "", "", 
  7.48680069*^8, "", "", "", "", "", "", "", "", "", "", "", "", "", ""}, 
 {"OWID_EUR", "", "Europe", "2020-02-04", 34., 1., 3.714, "", 0., 0., 0.045, 
  0.001, 0.005, "", 0., 0., "", "", "", "", "", "", "", "", "", "", "", "", 
  "", "", "", "", "", "", "", "", "", "", "", "", "", "", "", "", 
  7.48680069*^8, "", "", "", "", "", "", "", "", "", "", "", "", "", ""}, 
 {"OWID_EUR", "", "Europe", "2020-02-05", 35., 1., 3.571, "", 0., 0., 0.047, 
  0.001, 0.005, "", 0., 0., "", "", "", "", "", "", "", "", "", "", "", "", 
  "", "", "", "", "", "", "", "", "", "", "", "", "", "", "", "", 
  7.48680069*^8, "", "", "", "", "", "", "", "", "", "", "", "", "", ""}, 
 {"OWID_EUR", "", "Europe", "2020-02-06", 35., 0., 3.571, "", 0., 0., 0.047, 
  0., 0.005, "", 0., 0., "", "", "", "", "", "", "", "", "", "", "", "", "", 
  "", "", "", "", "", "", "", "", "", "", "", "", "", "", "", 7.48680069*^8, 
  "", "", "", "", "", "", "", "", "", "", "", "", "", ""}, 
 {"OWID_EUR", "", "Europe", "2020-02-07", 37., 2., 2.857, "", 0., 0., 0.049, 
  0.003, 0.004, "", 0., 0., "", "", "", "", "", "", "", "", "", "", "", "", 
  "", "", "", "", "", "", "", "", "", "", "", "", "", "", "", "", 
  7.48680069*^8, "", "", "", "", "", "", "", "", "", "", "", "", "", ""}, 
 {"OWID_EUR", "", "Europe", "2020-02-08", 46., 9., 3.286, "", 0., 0., 0.061, 
  0.012, 0.004, "", 0., 0., "", "", "", "", "", "", "", "", "", "", "", "", 
  "", "", "", "", "", "", "", "", "", "", "", "", "", "", "", "", 
  7.48680069*^8, "", "", "", "", "", "", "", "", "", "", "", "", "", ""}, 
```
