## Supplementary material for "Modeling the waves of Covid-19": forecasting program for later stages: world-6-7.txt (part 12 of 37)

```
 {"OWID_EUR", "", "Europe", "2020-02-09", 49., 3., 3.429, "", 0., 0., 0.065, 
  0.004, 0.005, "", 0., 0., "", "", "", "", "", "", "", "", "", "", "", "", 
  "", "", "", "", "", "", "", "", "", "", "", "", "", "", "", "", 
  7.48680069*^8, "", "", "", "", "", "", "", "", "", "", "", "", "", ""}, 
 {"OWID_EUR", "", "Europe", "2020-02-10", 49., 0., 2.286, "", 0., 0., 0.065, 
  0., 0.003, "", 0., 0., "", "", "", "", "", "", "", "", "", "", "", "", "", 
  "", "", "", "", "", "", "", "", "", "", "", "", "", "", "", 7.48680069*^8, 
  "", "", "", "", "", "", "", "", "", "", "", "", "", ""}, 
 {"OWID_EUR", "", "Europe", "2020-02-11", 52., 3., 2.571, "", 0., 0., 0.069, 
  0.004, 0.003, "", 0., 0., "", "", "", "", "", "", "", "", "", "", "", "", 
  "", "", "", "", "", "", "", "", "", "", "", "", "", "", "", "", 
  7.48680069*^8, "", "", "", "", "", "", "", "", "", "", "", "", "", ""}, 
 {"OWID_EUR", "", "Europe", "2020-02-12", 53., 1., 2.571, "", 0., 0., 0.071, 
  0.001, 0.003, "", 0., 0., "", "", "", "", "", "", "", "", "", "", "", "", 
  "", "", "", "", "", "", "", "", "", "", "", "", "", "", "", "", 
  7.48680069*^8, "", "", "", "", "", "", "", "", "", "", "", "", "", ""}, 
 {"OWID_EUR", "", "Europe", "2020-02-13", 54., 1., 2.714, "", 0., 0., 0.072, 
  0.001, 0.004, "", 0., 0., "", "", "", "", "", "", "", "", "", "", "", "", 
  "", "", "", "", "", "", "", "", "", "", "", "", "", "", "", "", 
  7.48680069*^8, "", "", "", "", "", "", "", "", "", "", "", "", "", ""}, 
 {"OWID_EUR", "", "Europe", "2020-02-14", 55., 1., 2.571, "", 0., 0., 0.073, 
  0.001, 0.003, "", 0., 0., "", "", "", "", "", "", "", "", "", "", "", "", 
  "", "", "", "", "", "", "", "", "", "", "", "", "", "", "", "", 
  7.48680069*^8, "", "", "", "", "", "", "", "", "", "", "", "", "", ""}, 
 {"OWID_EUR", "", "Europe", "2020-02-15", 56., 1., 1.429, 1., 1., 0.143, 
  0.075, 0.001, 0.002, 0.001, 0.001, 0., "", "", "", "", "", "", "", "", "", 
  "", "", "", "", "", "", "", "", "", "", "", "", "", "", "", "", "", "", "", 
  7.48680069*^8, "", "", "", "", "", "", "", "", "", "", "", "", "", ""}, 
 {"OWID_EUR", "", "Europe", "2020-02-16", 56., 0., 1., 1., 0., 0.143, 0.075, 
  0., 0.001, 0.001, 0., 0., "", "", "", "", "", "", "", "", "", "", "", "", 
  "", "", "", "", "", "", "", "", "", "", "", "", "", "", "", "", 
  7.48680069*^8, "", "", "", "", "", "", "", "", "", "", "", "", "", ""}, 
 {"OWID_EUR", "", "Europe", "2020-02-17", 57., 1., 1.143, 1., 0., 0.143, 
  0.076, 0.001, 0.002, 0.001, 0., 0., "", "", "", "", "", "", "", "", "", "", 
  "", "", "", "", "", "", "", "", "", "", "", "", "", "", "", "", "", "", 
  7.48680069*^8, "", "", "", "", "", "", "", "", "", "", "", "", "", ""}, 
 {"OWID_EUR", "", "Europe", "2020-02-18", 57., 0., 0.714, 1., 0., 0.143, 
  0.076, 0., 0.001, 0.001, 0., 0., "", "", "", "", "", "", "", "", "", "", 
  "", "", "", "", "", "", "", "", "", "", "", "", "", "", "", "", "", "", 
  7.48680069*^8, "", "", "", "", "", "", "", "", "", "", "", "", "", ""}, 
 {"OWID_EUR", "", "Europe", "2020-02-19", 58., 1., 0.714, 1., 0., 0.143, 
  0.077, 0.001, 0.001, 0.001, 0., 0., "", "", "", "", "", "", "", "", "", "", 
  "", "", "", "", "", "", "", "", "", "", "", "", "", "", "", "", "", "", 
  7.48680069*^8, "", "", "", "", "", "", "", "", "", "", "", "", "", ""}, 
 {"OWID_EUR", "", "Europe", "2020-02-20", 60., 2., 0.857, 1., 0., 0.143, 
  0.08, 0.003, 0.001, 0.001, 0., 0., "", "", "", "", "", "", "", "", "", "", 
  "", "", "", "", "", "", "", "", "", "", "", "", "", "", "", "", "", "", 
  7.48680069*^8, "", "", "", "", "", "", "", "", "", "", "", "", "", ""}, 
 {"OWID_EUR", "", "Europe", "2020-02-21", 78., 18., 3.286, 2., 1., 0.286, 
  0.104, 0.024, 0.004, 0.003, 0.001, 0., "", "", "", "", "", "", "", "", "", 
  "", "", "", "", "", "", "", "", "", "", "", "", "", "", "", "", "", "", "", 
  7.48680069*^8, "", "", "", "", "", "", "", "", "", "", "", "", "", ""}, 
 {"OWID_EUR", "", "Europe", "2020-02-22", 120., 42., 9.143, 3., 1., 0.286, 
  0.16, 0.056, 0.012, 0.004, 0.001, 0., "", "", "", "", "", "", "", "", "", 
  "", "", "", "", "", "", "", "", "", "", "", "", "", "", "", "", "", "", "", 
  7.48680069*^8, "", "", "", "", "", "", "", "", "", "", "", "", "", ""}, 
 {"OWID_EUR", "", "Europe", "2020-02-23", 218., 98., 23.143, 4., 1., 0.429, 
  0.291, 0.131, 0.031, 0.005, 0.001, 0.001, "", "", "", "", "", "", "", "", 
  "", "", "", "", "", "", "", "", "", "", "", "", "", "", "", "", "", "", "", 
  "", 7.48680069*^8, "", "", "", "", "", "", "", "", "", "", "", "", "", ""}, 
 {"OWID_EUR", "", "Europe", "2020-02-24", 294., 76., 33.857, 8., 4., 1., 
  0.393, 0.102, 0.045, 0.011, 0.005, 0.001, "", "", "", "", "", "", "", "", 
  "", "", "", "", "", "", "", "", "", "", "", "", "", "", "", "", "", "", "", 
  "", 7.48680069*^8, "", "", "", "", "", "", "", "", "", "", "", "", "", ""}, 
 {"OWID_EUR", "", "Europe", "2020-02-25", 402., 108., 49.286, 11., 3., 1.429, 
  0.537, 0.144, 0.066, 0.015, 0.004, 0.002, "", "", "", "", "", "", "", "", 
  "", "", "", "", "", "", "", "", "", "", "", "", "", "", "", "", "", "", "", 
  "", 7.48680069*^8, "", "", "", "", "", "", "", "", "", "", "", "", "", ""}, 
 {"OWID_EUR", "", "Europe", "2020-02-26", 565., 163., 72.429, 14., 3., 1.857, 
  0.755, 0.218, 0.097, 0.019, 0.004, 0.002, "", "", "", "", "", "", "", "", 
  "", "", "", "", "", "", "", "", "", "", "", "", "", "", "", "", "", "", "", 
  "", 7.48680069*^8, "", "", "", "", "", "", "", "", "", "", "", "", "", ""}, 
 {"OWID_EUR", "", "Europe", "2020-02-27", 830., 265., 110., 19., 5., 2.571, 
  1.109, 0.354, 0.147, 0.025, 0.007, 0.003, "", "", "", "", "", "", "", "", 
  "", "", "", "", "", "", "", "", "", "", "", "", "", "", "", "", "", "", "", 
  "", 7.48680069*^8, "", "", "", "", "", "", "", "", "", "", "", "", "", ""}, 
 {"OWID_EUR", "", "Europe", "2020-02-28", 1133., 303., 150.714, 23., 4., 3., 
  1.513, 0.405, 0.201, 0.031, 0.005, 0.004, "", "", "", "", "", "", "", "", 
  "", "", "", "", "", "", "", "", "", "", "", "", "", "", "", "", "", "", "", 
  "", 7.48680069*^8, "", "", "", "", "", "", "", "", "", "", "", "", "", ""}, 
 {"OWID_EUR", "", "Europe", "2020-02-29", 1506., 373., 198., 31., 8., 4., 
  2.012, 0.498, 0.264, 0.041, 0.011, 0.005, "", "", "", "", "", "", "", "", 
  "", "", "", "", "", "", "", "", "", "", "", "", "", "", "", "", "", "", "", 
  "", 7.48680069*^8, "", "", "", "", "", "", "", "", "", "", "", "", "", ""}, 
 {"OWID_EUR", "", "Europe", "2020-03-01", 2261., 755., 291.857, 36., 5., 
  4.571, 3.02, 1.008, 0.39, 0.048, 0.007, 0.006, "", "", "", "", "", "", "", 
  "", "", "", "", "", "", "", "", "", "", "", "", "", "", "", "", "", "", "", 
  "", "", 7.48680069*^8, "", "", "", "", "", "", "", "", "", "", "", "", "", 
  ""}, {"OWID_EUR", "", "Europe", "2020-03-02", 2828., 567., 362., 55., 19., 
  6.714, 3.777, 0.757, 0.484, 0.073, 0.025, 0.009, "", "", "", "", "", "", 
  "", "", "", "", "", "", "", "", "", "", "", "", "", "", "", "", "", "", "", 
  "", "", "", 7.48680069*^8, "", "", "", "", "", "", "", "", "", "", "", "", 
  "", ""}, {"OWID_EUR", "", "Europe", "2020-03-03", 3516., 688., 444.857, 
  85., 30., 10.571, 4.696, 0.919, 0.594, 0.114, 0.04, 0.014, "", "", "", "", 
  "", "", "", "", "", "", "", "", "", "", "", "", "", "", "", "", "", "", "", 
  "", "", "", "", "", 7.48680069*^8, "", "", "", "", "", "", "", "", "", "", 
  "", "", "", ""}, {"OWID_EUR", "", "Europe", "2020-03-04", 4528., 1012., 
  566.143, 114., 29., 14.286, 6.048, 1.352, 0.756, 0.152, 0.039, 0.019, "", 
  "", "", "", "", "", "", "", "", "", "", "", "", "", "", "", "", "", "", "", 
  "", "", "", "", "", "", "", "", 7.48680069*^8, "", "", "", "", "", "", "", 
  "", "", "", "", "", "", ""}, {"OWID_EUR", "", "Europe", "2020-03-05", 
  5960., 1432., 732.857, 160., 46., 20.143, 7.961, 1.913, 0.979, 0.214, 
  0.061, 0.027, "", "", "", "", "", "", "", "", "", "", "", "", "", "", "", 
  "", "", "", "", "", "", "", "", "", "", "", "", "", 7.48680069*^8, "", "", 
  "", "", "", "", "", "", "", "", "", "", "", ""}, 
 {"OWID_EUR", "", "Europe", "2020-03-06", 7732., 1772., 942.714, 215., 55., 
  27.429, 10.328, 2.367, 1.259, 0.287, 0.073, 0.037, "", "", "", "", "", "", 
  "", "", "", "", "", "", "", "", "", "", "", "", "", "", "", "", "", "", "", 
  "", "", "", 7.48680069*^8, "", "", "", "", "", "", "", "", "", "", "", "", 
  "", ""}, {"OWID_EUR", "", "Europe", "2020-03-07", 9890., 2158., 1197.714, 
  264., 49., 33.286, 13.21, 2.882, 1.6, 0.353, 0.065, 0.044, "", "", "", "", 
  "", "", "", "", "", "", "", "", "", "", "", "", "", "", "", "", "", "", "", 
  "", "", "", "", "", 7.48680069*^8, "", "", "", "", "", "", "", "", "", "", 
  "", "", "", ""}, {"OWID_EUR", "", "Europe", "2020-03-08", 12425., 2535., 
  1452., 410., 146., 53.429, 16.596, 3.386, 1.939, 0.548, 0.195, 0.071, "", 
  "", "", "", "", "", "", "", "", "", "", "", "", "", "", "", "", "", "", "", 
  "", "", "", "", "", "", "", "", 7.48680069*^8, "", "", "", "", "", "", "", 
  "", "", "", "", "", "", ""}, {"OWID_EUR", "", "Europe", "2020-03-09", 
  15567., 3142., 1819.857, 527., 117., 67.429, 20.793, 4.197, 2.431, 0.704, 
  0.156, 0.09, "", "", "", "", "", "", "", "", "", "", "", "", "", "", "", 
  "", "", "", "", "", "", "", "", "", "", "", "", "", 7.48680069*^8, "", "", 
  "", "", "", "", "", "", "", "", "", "", "", ""}, 
 {"OWID_EUR", "", "Europe", "2020-03-10", 18958., 3391., 2206., 718., 191., 
  90.429, 25.322, 4.529, 2.947, 0.959, 0.255, 0.121, "", "", "", "", "", "", 
  "", "", "", "", "", "", "", "", "", "", "", "", "", "", "", "", "", "", "", 
  "", "", "", 7.48680069*^8, "", "", "", "", "", "", "", "", "", "", "", "", 
  "", ""}, {"OWID_EUR", "", "Europe", "2020-03-11", 24421., 5463., 2841.857, 
  958., 240., 120.571, 32.619, 7.297, 3.796, 1.28, 0.321, 0.161, "", "", "", 
  "", "", "", "", "", "", "", "", "", "", "", "", "", "", "", "", "", "", "", 
  "", "", "", "", "", "", 7.48680069*^8, "", "", "", "", "", "", "", "", "", 
  "", "", "", "", ""}, {"OWID_EUR", "", "Europe", "2020-03-12", 28349., 
  3928., 3198.429, 1154., 196., 142., 37.865, 5.247, 4.272, 1.541, 0.262, 
  0.19, "", "", "", "", "", "", "", "", "", "", "", "", "", "", "", "", "", 
  "", "", "", "", "", "", "", "", "", "", "", 7.48680069*^8, "", "", "", "", 
  "", "", "", "", "", "", "", "", "", ""}, {"OWID_EUR", "", "Europe", 
  "2020-03-13", 39896., 11547., 4594.857, 1535., 381., 188.571, 53.288, 
  15.423, 6.137, 2.05, 0.509, 0.252, "", "", "", "", "", "", "", "", "", "", 
  "", "", "", "", "", "", "", "", "", "", "", "", "", "", "", "", "", "", 
  7.48680069*^8, "", "", "", "", "", "", "", "", "", "", "", "", "", ""}, 
 {"OWID_EUR", "", "Europe", "2020-03-14", 48053., 8157., 5451.857, 1823., 
  288., 222.714, 64.184, 10.895, 7.282, 2.435, 0.385, 0.297, "", "", "", "", 
  "", "", "", "", "", "", "", "", "", "", "", "", "", "", "", "", "", "", "", 
  "", "", "", "", "", 7.48680069*^8, "", "", "", "", "", "", "", "", "", "", 
  "", "", "", ""}, {"OWID_EUR", "", "Europe", "2020-03-15", 56894., 8841., 
  6352.714, 2315., 492., 272.143, 75.992, 11.809, 8.485, 3.092, 0.657, 0.363, 
  "", "", "", "", "", "", "", "", "", "", "", "", "", "", "", "", "", "", "", 
  "", "", "", "", "", "", "", "", "", 7.48680069*^8, "", "", "", "", "", "", 
  "", "", "", "", "", "", "", ""}, {"OWID_EUR", "", "Europe", "2020-03-16", 
  67890., 10996., 7474.714, 2816., 501., 327., 90.68, 14.687, 9.984, 3.761, 
  0.669, 0.437, "", "", "", "", "", "", "", "", "", "", "", "", "", "", "", 
  "", "", "", "", "", "", "", "", "", "", "", "", "", 7.48680069*^8, "", "", 
  "", "", "", "", "", "", "", "", "", "", "", ""}, 
 {"OWID_EUR", "", "Europe", "2020-03-17", 79437., 11547., 8639.857, 3424., 
  608., 386.571, 106.103, 15.423, 11.54, 4.573, 0.812, 0.516, "", "", "", "", 
  "", "", "", "", "", "", "", "", "", "", "", "", "", "", "", "", "", "", "", 
  "", "", "", "", "", 7.48680069*^8, "", "", "", "", "", "", "", "", "", "", 
  "", "", "", ""}, {"OWID_EUR", "", "Europe", "2020-03-18", 93484., 14047., 
  9866.143, 4067., 643., 444.143, 124.865, 18.762, 13.178, 5.432, 0.859, 
  0.593, "", "", "", "", "", "", "", "", "", "", "", "", "", "", "", "", "", 
  "", "", "", "", "", "", "", "", "", "", "", 7.48680069*^8, "", "", "", "", 
  "", "", "", "", "", "", "", "", "", ""}, {"OWID_EUR", "", "Europe", 
  "2020-03-19", 112861., 19377., 12073.143, 4919., 852., 537.857, 150.747, 
  25.882, 16.126, 6.57, 1.138, 0.718, "", "", "", "", "", "", "", "", "", "", 
  "", "", "", "", "", "", "", "", "", "", "", "", "", "", "", "", "", "", 
  7.48680069*^8, "", "", "", "", "", "", "", "", "", "", "", "", "", ""}, 
 {"OWID_EUR", "", "Europe", "2020-03-20", 133324., 20463., 13346.857, 6101., 
  1182., 652.286, 178.079, 27.332, 17.827, 8.149, 1.579, 0.871, "", "", "", 
  "", "", "", "", "", "", "", "", "", "", "", "", "", "", "", "", "", "", "", 
  "", "", "", "", "", "", 7.48680069*^8, "", "", "", "", "", "", "", "", "", 
  "", "", "", "", ""}, {"OWID_EUR", "", "Europe", "2020-03-21", 154986., 
  21662., 15276.143, 7538., 1437., 816.429, 207.012, 28.934, 20.404, 10.068, 
  1.919, 1.09, "", "", "", "", "", "", "", "", "", "", "", "", "", "", "", 
  "", "", "", "", "", "", "", "", "", "", "", "", "", 7.48680069*^8, "", "", 
  "", "", "", "", "", "", "", "", "", "", "", ""}, 
 {"OWID_EUR", "", "Europe", "2020-03-22", 175295., 20309., 16914.429, 8855., 
  1317., 934.286, 234.139, 27.126, 22.592, 11.827, 1.759, 1.248, "", "", "", 
  "", "", "", "", "", "", "", "", "", "", "", "", "", "", "", "", "", "", "", 
  "", "", "", "", "", "", 7.48680069*^8, "", "", "", "", "", "", "", "", "", 
  "", "", "", "", ""}, {"OWID_EUR", "", "Europe", "2020-03-23", 201702., 
  26407., 19116., 10421., 1566., 1086.429, 269.41, 35.271, 25.533, 13.919, 
  2.092, 1.451, "", "", "", "", "", "", "", "", "", "", "", "", "", "", "", 
  "", "", "", "", "", "", "", "", "", "", "", "", "", 7.48680069*^8, "", "", 
  "", "", "", "", "", "", "", "", "", "", "", ""}, 
 {"OWID_EUR", "", "Europe", "2020-03-24", 226107., 24405., 20952.857, 12254., 
  1833., 1261.429, 302.008, 32.597, 27.986, 16.367, 2.448, 1.685, "", "", "", 
  "", "", "", "", "", "", "", "", "", "", "", "", "", "", "", "", "", "", "", 
  "", "", "", "", "", "", 7.48680069*^8, "", "", "", "", "", "", "", "", "", 
  "", "", "", "", ""}, {"OWID_EUR", "", "Europe", "2020-03-25", 257126., 
  31019., 23377.429, 14490., 2236., 1489., 343.439, 41.432, 31.225, 19.354, 
  2.987, 1.989, "", "", "", "", "", "", "", "", "", "", "", "", "", "", "", 
  "", "", "", "", "", "", "", "", "", "", "", "", "", 7.48680069*^8, "", "", 
  "", "", "", "", "", "", "", "", "", "", "", ""}, 
 {"OWID_EUR", "", "Europe", "2020-03-26", 293038., 35912., 25739.571, 16792., 
  2302., 1696.143, 391.406, 47.967, 34.38, 22.429, 3.075, 2.266, "", "", "", 
  "", "", "", "", "", "", "", "", "", "", "", "", "", "", "", "", "", "", "", 
  "", "", "", "", "", "", 7.48680069*^8, "", "", "", "", "", "", "", "", "", 
  "", "", "", "", ""}, {"OWID_EUR", "", "Europe", "2020-03-27", 329065., 
  36027., 27963., 19470., 2678., 1909.857, 439.527, 48.121, 37.35, 26.006, 
  3.577, 2.551, "", "", "", "", "", "", "", "", "", "", "", "", "", "", "", 
  "", "", "", "", "", "", "", "", "", "", "", "", "", 7.48680069*^8, "", "", 
  "", "", "", "", "", "", "", "", "", "", "", ""}, 
 {"OWID_EUR", "", "Europe", "2020-03-28", 365860., 36795., 30124.857, 22246., 
  2776., 2101.143, 488.673, 49.146, 40.237, 29.714, 3.708, 2.806, "", "", "", 
  "", "", "", "", "", "", "", "", "", "", "", "", "", "", "", "", "", "", "", 
  "", "", "", "", "", "", 7.48680069*^8, "", "", "", "", "", "", "", "", "", 
  "", "", "", "", ""}, {"OWID_EUR", "", "Europe", "2020-03-29", 395777., 
  29917., 31497.429, 24826., 2580., 2281.571, 528.633, 39.96, 42.071, 33.16, 
  3.446, 3.047, "", "", "", "", "", "", "", "", "", "", "", "", "", "", "", 
  "", "", "", "", "", "", "", "", "", "", "", "", "", 7.48680069*^8, "", "", 
  "", "", "", "", "", "", "", "", "", "", "", ""}, 
 {"OWID_EUR", "", "Europe", "2020-03-30", 428432., 32655., 32390., 27868., 
  3042., 2492.429, 572.25, 43.617, 43.263, 37.223, 4.063, 3.329, "", "", "", 
  "", "", "", "", "", "", "", "", "", "", "", "", "", "", "", "", "", "", "", 
  "", "", "", "", "", "", 7.48680069*^8, "", "", "", "", "", "", "", "", "", 
  "", "", "", "", ""}, {"OWID_EUR", "", "Europe", "2020-03-31", 465241., 
  36809., 34162., 31133., 3265., 2697., 621.415, 49.165, 45.63, 41.584, 
  4.361, 3.602, "", "", "", "", "", "", "", "", "", "", "", "", "", "", "", 
  "", "", "", "", "", "", "", "", "", "", "", "", "", 7.48680069*^8, "", "", 
  "", "", "", "", "", "", "", "", "", "", "", ""}, 
 {"OWID_EUR", "", "Europe", "2020-04-01", 502382., 37141., 35036.571, 35388., 
  4255., 2985.429, 671.024, 49.609, 46.798, 47.267, 5.683, 3.988, "", "", "", 
  "", "", "", "", "", "", "", "", "", "", "", "", "", "", "", "", "", "", "", 
  "", "", "", "", "", "", 7.48680069*^8, "", "", "", "", "", "", "", "", "", 
  "", "", "", "", ""}, {"OWID_EUR", "", "Europe", "2020-04-02", 538552., 
  36170., 35073.429, 39195., 3807., 3200.429, 719.335, 48.312, 46.847, 
  52.352, 5.085, 4.275, "", "", "", "", "", "", "", "", "", "", "", "", "", 
  "", "", "", "", "", "", "", "", "", "", "", "", "", "", "", 7.48680069*^8, 
  "", "", "", "", "", "", "", "", "", "", "", "", "", ""}, 
 {"OWID_EUR", "", "Europe", "2020-04-03", 576205., 37653., 35305.714, 43430., 
  4235., 3422.857, 769.628, 50.293, 47.157, 58.009, 5.657, 4.572, "", "", "", 
  "", "", "", "", "", "", "", "", "", "", "", "", "", "", "", "", "", "", "", 
  "", "", "", "", "", "", 7.48680069*^8, "", "", "", "", "", "", "", "", "", 
  "", "", "", "", ""}, {"OWID_EUR", "", "Europe", "2020-04-04", 588726., 
  12521., 31838., 47162., 3732., 3559.429, 786.352, 16.724, 42.526, 62.994, 
  4.985, 4.754, "", "", "", "", "", "", "", "", "", "", "", "", "", "", "", 
  "", "", "", "", "", "", "", "", "", "", "", "", "", 7.48680069*^8, "", "", 
  "", "", "", "", "", "", "", "", "", "", "", ""}, 
 {"OWID_EUR", "", "Europe", "2020-04-05", 615190., 26464., 31344.714, 50172., 
  3010., 3620.857, 821.699, 35.348, 41.867, 67.014, 4.02, 4.836, "", "", "", 
  "", "", "", "", "", "", "", "", "", "", "", "", "", "", "", "", "", "", "", 
  "", "", "", "", "", "", 7.48680069*^8, "", "", "", "", "", "", "", "", "", 
  "", "", "", "", ""}, {"OWID_EUR", "", "Europe", "2020-04-06", 642592., 
  27402., 30594.286, 53723., 3551., 3693.571, 858.3, 36.6, 40.864, 71.757, 
  4.743, 4.933, "", "", "", "", "", "", "", "", "", "", "", "", "", "", "", 
  "", "", "", "", "", "", "", "", "", "", "", "", "", 7.48680069*^8, "", "", 
  "", "", "", "", "", "", "", "", "", "", "", ""}, 
 {"OWID_EUR", "", "Europe", "2020-04-07", 666432., 23840., 28741.571, 58811., 
  5088., 3954., 890.143, 31.843, 38.39, 78.553, 6.796, 5.281, "", "", "", "", 
  "", "", "", "", "", "", "", "", "", "", "", "", "", "", "", "", "", "", "", 
  "", "", "", "", "", 7.48680069*^8, "", "", "", "", "", "", "", "", "", "", 
  "", "", "", ""}, {"OWID_EUR", "", "Europe", "2020-04-08", 700555., 34123., 
  28310.429, 62771., 3960., 3911.857, 935.72, 45.578, 37.814, 83.842, 5.289, 
  5.225, "", "", "", "", "", "", "", "", "", "", "", "", "", "", "", "", "", 
  "", "", "", "", "", "", "", "", "", "", "", 7.48680069*^8, "", "", "", "", 
  "", "", "", "", "", "", "", "", "", ""}, {"OWID_EUR", "", "Europe", 
  "2020-04-09", 733919., 33364., 27909.571, 67559., 4788., 4052., 980.284, 
  44.564, 37.278, 90.237, 6.395, 5.412, "", "", "", "", "", "", "", "", "", 
  "", "", "", "", "", "", "", "", "", "", "", "", "", "", "", "", "", "", "", 
  7.48680069*^8, "", "", "", "", "", "", "", "", "", "", "", "", "", ""}, 
 {"OWID_EUR", "", "Europe", "2020-04-10", 765259., 31340., 27007.714, 71973., 
  4414., 4077.571, 1022.144, 41.86, 36.074, 96.133, 5.896, 5.446, "", "", "", 
  "", "", "", "", "", "", "", "", "", "", "", "", "", "", "", "", "", "", "", 
  "", "", "", "", "", "", 7.48680069*^8, "", "", "", "", "", "", "", "", "", 
  "", "", "", "", ""}, {"OWID_EUR", "", "Europe", "2020-04-11", 792427., 
  27168., 29100.143, 75297., 3324., 4019.286, 1058.432, 36.288, 38.869, 
  100.573, 4.44, 5.368, "", "", "", "", "", "", "", "", "", "", "", "", "", 
  "", "", "", "", "", "", "", "", "", "", "", "", "", "", "", 7.48680069*^8, 
  "", "", "", "", "", "", "", "", "", "", "", "", "", ""}, 
 {"OWID_EUR", "", "Europe", "2020-04-12", 867469., 75042., 36039.857, 78497., 
  3200., 4046.429, 1158.664, 100.232, 48.138, 104.847, 4.274, 5.405, "", "", 
  "", "", "", "", "", "", "", "", "", "", "", "", "", "", "", "", "", "", "", 
  "", "", "", "", "", "", "", 7.48680069*^8, "", "", "", "", "", "", "", "", 
  "", "", "", "", "", ""}, {"OWID_EUR", "", "Europe", "2020-04-13", 892616., 
  25147., 35717.714, 81725., 3228., 4000.286, 1192.253, 33.588, 47.708, 
  109.159, 4.312, 5.343, "", "", "", "", "", "", "", "", "", "", "", "", "", 
  "", "", "", "", "", "", "", "", "", "", "", "", "", "", "", 7.48680069*^8, 
  "", "", "", "", "", "", "", "", "", "", "", "", "", ""}, 
 {"OWID_EUR", "", "Europe", "2020-04-14", 930197., 37581., 37680.714, 85330., 
  3605., 3788.429, 1242.449, 50.196, 50.33, 113.974, 4.815, 5.06, "", "", "", 
  "", "", "", "", "", "", "", "", "", "", "", "", "", "", "", "", "", "", "", 
  "", "", "", "", "", "", 7.48680069*^8, "", "", "", "", "", "", "", "", "", 
  "", "", "", "", ""}, {"OWID_EUR", "", "Europe", "2020-04-15", 962130., 
  31933., 37367.857, 90351., 5021., 3940., 1285.102, 42.652, 49.912, 120.68, 
  6.706, 5.263, "", "", "", "", "", "", "", "", "", "", "", "", "", "", "", 
  "", "", "", "", "", "", "", "", "", "", "", "", "", 7.48680069*^8, "", "", 
  "", "", "", "", "", "", "", "", "", "", "", ""}, 
 {"OWID_EUR", "", "Europe", "2020-04-16", 1.006227*^6, 44097., 38901.143, 
  94535., 4184., 3853.714, 1344.001, 58.9, 51.96, 126.269, 5.589, 5.147, "", 
  "", "", "", "", "", "", "", "", "", "", "", "", "", "", "", "", "", "", "", 
  "", "", "", "", "", "", "", "", 7.48680069*^8, "", "", "", "", "", "", "", 
  "", "", "", "", "", "", ""}, {"OWID_EUR", "", "Europe", "2020-04-17", 
  1.038323*^6, 32096., 39009.143, 98607., 4072., 3804.857, 1386.871, 42.87, 
  52.104, 131.708, 5.439, 5.082, "", "", "", "", "", "", "", "", "", "", "", 
  "", "", "", "", "", "", "", "", "", "", "", "", "", "", "", "", "", 
  7.48680069*^8, "", "", "", "", "", "", "", "", "", "", "", "", "", ""}, 
 {"OWID_EUR", "", "Europe", "2020-04-18", 1.065717*^6, 27394., 39041.429, 
  101796., 3189., 3785.571, 1423.461, 36.59, 52.147, 135.967, 4.259, 5.056, 
  "", "", "", "", "", "", "", "", "", "", "", "", "", "", "", "", "", "", "", 
  "", "", "", "", "", "", "", "", "", 7.48680069*^8, "", "", "", "", "", "", 
  "", "", "", "", "", "", "", ""}, {"OWID_EUR", "", "Europe", "2020-04-19", 
  1.0958*^6, 30083., 32618.714, 104208., 2412., 3673., 1463.643, 40.181, 
  43.568, 139.189, 3.222, 4.906, "", "", "", "", "", "", "", "", "", "", "", 
  "", "", "", "", "", "", "", "", "", "", "", "", "", "", "", "", "", 
  7.48680069*^8, "", "", "", "", "", "", "", "", "", "", "", "", "", ""}, 
 {"OWID_EUR", "", "Europe", "2020-04-20", 1.119433*^6, 23633., 32402.429, 
  107041., 2833., 3616.571, 1495.209, 31.566, 43.279, 142.973, 3.784, 4.831, 
  "", "", "", "", "", "", "", "", "", "", "", "", "", "", "", "", "", "", "", 
  "", "", "", "", "", "", "", "", "", 7.48680069*^8, "", "", "", "", "", "", 
  "", "", "", "", "", "", "", ""}, {"OWID_EUR", "", "Europe", "2020-04-21", 
  1.146874*^6, 27441., 30953.857, 110798., 3757., 3638.286, 1531.861, 36.653, 
  41.345, 147.991, 5.018, 4.86, "", "", "", "", "", "", "", "", "", "", "", 
  "", "", "", "", "", "", "", "", "", "", "", "", "", "", "", "", "", 
  7.48680069*^8, "", "", "", "", "", "", "", "", "", "", "", "", "", ""}, 
 {"OWID_EUR", "", "Europe", "2020-04-22", 1.176437*^6, 29563., 30615.286, 
  114201., 3403., 3407.143, 1571.348, 39.487, 40.892, 152.536, 4.545, 4.551, 
  "", "", "", "", "", "", "", "", "", "", "", "", "", "", "", "", "", "", "", 
  "", "", "", "", "", "", "", "", "", 7.48680069*^8, "", "", "", "", "", "", 
  "", "", "", "", "", "", "", ""}, {"OWID_EUR", "", "Europe", "2020-04-23", 
  1.201978*^6, 25541., 27964.429, 117337., 3136., 3257.429, 1605.463, 34.115, 
  37.352, 156.725, 4.189, 4.351, "", "", "", "", "", "", "", "", "", "", "", 
  "", "", "", "", "", "", "", "", "", "", "", "", "", "", "", "", "", 
  7.48680069*^8, "", "", "", "", "", "", "", "", "", "", "", "", "", ""}, 
 {"OWID_EUR", "", "Europe", "2020-04-24", 1.21813*^6, 16152., 25686.714, 
  120669., 3332., 3151.714, 1627.037, 21.574, 34.309, 161.176, 4.45, 4.21, 
  "", "", "", "", "", "", "", "", "", "", "", "", "", "", "", "", "", "", "", 
  "", "", "", "", "", "", "", "", "", 7.48680069*^8, "", "", "", "", "", "", 
  "", "", "", "", "", "", "", ""}, {"OWID_EUR", "", "Europe", "2020-04-25", 
  1.242894*^6, 24764., 25311., 123445., 2776., 3092.714, 1660.114, 33.077, 
  33.807, 164.884, 3.708, 4.131, "", "", "", "", "", "", "", "", "", "", "", 
  "", "", "", "", "", "", "", "", "", "", "", "", "", "", "", "", "", 
  7.48680069*^8, "", "", "", "", "", "", "", "", "", "", "", "", "", ""}, 
 {"OWID_EUR", "", "Europe", "2020-04-26", 1.26496*^6, 22066., 24165.714, 
  125167., 1722., 2994.143, 1689.587, 29.473, 32.278, 167.184, 2.3, 3.999, 
  "", "", "", "", "", "", "", "", "", "", "", "", "", "", "", "", "", "", "", 
  "", "", "", "", "", "", "", "", "", 7.48680069*^8, "", "", "", "", "", "", 
  "", "", "", "", "", "", "", ""}, {"OWID_EUR", "", "Europe", "2020-04-27", 
  1.289115*^6, 24155., 24240.286, 127243., 2076., 2886., 1721.85, 32.263, 
  32.377, 169.956, 2.773, 3.855, "", "", "", "", "", "", "", "", "", "", "", 
  "", "", "", "", "", "", "", "", "", "", "", "", "", "", "", "", "", 
  7.48680069*^8, "", "", "", "", "", "", "", "", "", "", "", "", "", ""}, 
 {"OWID_EUR", "", "Europe", "2020-04-28", 1.313134*^6, 24019., 23751.429, 
  130049., 2806., 2750.143, 1753.932, 32.082, 31.724, 173.704, 3.748, 3.673, 
  "", "", "", "", "", "", "", "", "", "", "", "", "", "", "", "", "", "", "", 
  "", "", "", "", "", "", "", "", "", 7.48680069*^8, "", "", "", "", "", "", 
  "", "", "", "", "", "", "", ""}, {"OWID_EUR", "", "Europe", "2020-04-29", 
  1.334709*^6, 21575., 22610.286, 132922., 2873., 2674.429, 1782.749, 28.817, 
  30.2, 177.542, 3.837, 3.572, "", "", "", "", "", "", "", "", "", "", "", 
  "", "", "", "", "", "", "", "", "", "", "", "", "", "", "", "", "", 
  7.48680069*^8, "", "", "", "", "", "", "", "", "", "", "", "", "", ""}, 
 {"OWID_EUR", "", "Europe", "2020-04-30", 1.3578*^6, 23091., 22260.286, 
  135170., 2248., 2547.571, 1813.592, 30.842, 29.733, 180.544, 3.003, 3.403, 
  "", "", "", "", "", "", "", "", "", "", "", "", "", "", "", "", "", "", "", 
  "", "", "", "", "", "", "", "", "", 7.48680069*^8, "", "", "", "", "", "", 
  "", "", "", "", "", "", "", ""}, {"OWID_EUR", "", "Europe", "2020-05-01", 
  1.38066*^6, 22860., 23218.571, 137015., 1845., 2335.143, 1844.125, 30.534, 
  31.013, 183.009, 2.464, 3.119, "", "", "", "", "", "", "", "", "", "", "", 
  "", "", "", "", "", "", "", "", "", "", "", "", "", "", "", "", "", 
  7.48680069*^8, "", "", "", "", "", "", "", "", "", "", "", "", "", ""}, 
 {"OWID_EUR", "", "Europe", "2020-05-02", 1.40285*^6, 22190., 22850.857, 
  139298., 2283., 2264.714, 1873.764, 29.639, 30.522, 186.058, 3.049, 3.025, 
  "", "", "", "", "", "", "", "", "", "", "", "", "", "", "", "", "", "", "", 
  "", "", "", "", "", "", "", "", "", 7.48680069*^8, "", "", "", "", "", "", 
  "", "", "", "", "", "", "", ""}, {"OWID_EUR", "", "Europe", "2020-05-03", 
  1.424063*^6, 21213., 22729., 140429., 1131., 2180.286, 1902.098, 28.334, 
  30.359, 187.569, 1.511, 2.912, "", "", "", "", "", "", "", "", "", "", "", 
  "", "", "", "", "", "", "", "", "", "", "", "", "", "", "", "", "", 
  7.48680069*^8, "", "", "", "", "", "", "", "", "", "", "", "", "", ""}, 
 {"OWID_EUR", "", "Europe", "2020-05-04", 1.445125*^6, 21062., 22287.143, 
  141953., 1524., 2101.429, 1930.23, 28.132, 29.769, 189.604, 2.036, 2.807, 
  "", "", "", "", "", "", "", "", "", "", "", "", "", "", "", "", "", "", "", 
  "", "", "", "", "", "", "", "", "", 7.48680069*^8, "", "", "", "", "", "", 
  "", "", "", "", "", "", "", ""}, {"OWID_EUR", "", "Europe", "2020-05-05", 
  1.467724*^6, 22599., 22084.286, 143953., 2000., 1986.286, 1960.415, 30.185, 
  29.498, 192.276, 2.671, 2.653, "", "", "", "", "", "", "", "", "", "", "", 
  "", "", "", "", "", "", "", "", "", "", "", "", "", "", "", "", "", 
  7.48680069*^8, "", "", "", "", "", "", "", "", "", "", "", "", "", ""}, 
 {"OWID_EUR", "", "Europe", "2020-05-06", 1.494801*^6, 27077., 22870.286, 
  146476., 2523., 1936.286, 1996.582, 36.166, 30.547, 195.646, 3.37, 2.586, 
  "", "", "", "", "", "", "", "", "", "", "", "", "", "", "", "", "", "", "", 
  "", "", "", "", "", "", "", "", "", 7.48680069*^8, "", "", "", "", "", "", 
  "", "", "", "", "", "", "", ""}, {"OWID_EUR", "", "Europe", "2020-05-07", 
  1.519934*^6, 25133., 23162., 148227., 1751., 1865.286, 2030.152, 33.57, 
  30.937, 197.984, 2.339, 2.491, "", "", "", "", "", "", "", "", "", "", "", 
  "", "", "", "", "", "", "", "", "", "", "", "", "", "", "", "", "", 
  7.48680069*^8, "", "", "", "", "", "", "", "", "", "", "", "", "", ""}, 
 {"OWID_EUR", "", "Europe", "2020-05-08", 1.543349*^6, 23415., 23241.286, 
  150233., 2006., 1888.286, 2061.427, 31.275, 31.043, 200.664, 2.679, 2.522, 
  "", "", "", "", "", "", "", "", "", "", "", "", "", "", "", "", "", "", "", 
  "", "", "", "", "", "", "", "", "", 7.48680069*^8, "", "", "", "", "", "", 
  "", "", "", "", "", "", "", ""}, {"OWID_EUR", "", "Europe", "2020-05-09", 
  1.564066*^6, 20717., 23030.857, 151417., 1184., 1731.286, 2089.098, 27.671, 
  30.762, 202.245, 1.581, 2.312, "", "", "", "", "", "", "", "", "", "", "", 
  "", "", "", "", "", "", "", "", "", "", "", "", "", "", "", "", "", 
  7.48680069*^8, "", "", "", "", "", "", "", "", "", "", "", "", "", ""}, 
 {"OWID_EUR", "", "Europe", "2020-05-10", 1.583817*^6, 19751., 22822., 
  152340., 923., 1701.571, 2115.479, 26.381, 30.483, 203.478, 1.233, 2.273, 
  "", "", "", "", "", "", "", "", "", "", "", "", "", "", "", "", "", "", "", 
  "", "", "", "", "", "", "", "", "", 7.48680069*^8, "", "", "", "", "", "", 
  "", "", "", "", "", "", "", ""}, {"OWID_EUR", "", "Europe", "2020-05-11", 
  1.607638*^6, 23821., 23216.143, 153504., 1164., 1650.143, 2147.296, 31.817, 
  31.009, 205.033, 1.555, 2.204, "", "", "", "", "", "", "", "", "", "", "", 
  "", "", "", "", "", "", "", "", "", "", "", "", "", "", "", "", "", 
  7.48680069*^8, "", "", "", "", "", "", "", "", "", "", "", "", "", ""}, 
 {"OWID_EUR", "", "Europe", "2020-05-12", 1.629716*^6, 22078., 23141.714, 
  155330., 1826., 1625.286, 2176.786, 29.489, 30.91, 207.472, 2.439, 2.171, 
  "", "", "", "", "", "", "", "", "", "", "", "", "", "", "", "", "", "", "", 
  "", "", "", "", "", "", "", "", "", 7.48680069*^8, "", "", "", "", "", "", 
  "", "", "", "", "", "", "", ""}, {"OWID_EUR", "", "Europe", "2020-05-13", 
  1.65019*^6, 20474., 22198.429, 156894., 1564., 1488.286, 2204.132, 27.347, 
  29.65, 209.561, 2.089, 1.988, "", "", "", "", "", "", "", "", "", "", "", 
  "", "", "", "", "", "", "", "", "", "", "", "", "", "", "", "", "", 
  7.48680069*^8, "", "", "", "", "", "", "", "", "", "", "", "", "", ""}, 
 {"OWID_EUR", "", "Europe", "2020-05-14", 1.670346*^6, 20156., 21487.429, 
  158470., 1576., 1463.286, 2231.054, 26.922, 28.7, 211.666, 2.105, 1.954, 
  "", "", "", "", "", "", "", "", "", "", "", "", "", "", "", "", "", "", "", 
  "", "", "", "", "", "", "", "", "", 7.48680069*^8, "", "", "", "", "", "", 
  "", "", "", "", "", "", "", ""}, {"OWID_EUR", "", "Europe", "2020-05-15", 
  1.690673*^6, 20327., 21046.286, 159790., 1320., 1365.286, 2258.205, 27.15, 
  28.111, 213.429, 1.763, 1.824, "", "", "", "", "", "", "", "", "", "", "", 
  "", "", "", "", "", "", "", "", "", "", "", "", "", "", "", "", "", 
  7.48680069*^8, "", "", "", "", "", "", "", "", "", "", "", "", "", ""}, 
 {"OWID_EUR", "", "Europe", "2020-05-16", 1.708326*^6, 17653., 20608.571, 
  160940., 1150., 1360.429, 2281.784, 23.579, 27.527, 214.965, 1.536, 1.817, 
  "", "", "", "", "", "", "", "", "", "", "", "", "", "", "", "", "", "", "", 
  "", "", "", "", "", "", "", "", "", 7.48680069*^8, "", "", "", "", "", "", 
  "", "", "", "", "", "", "", ""}, {"OWID_EUR", "", "Europe", "2020-05-17", 
  1.724786*^6, 16460., 20138.429, 161919., 979., 1368.429, 2303.769, 21.985, 
  26.899, 216.273, 1.308, 1.828, "", "", "", "", "", "", "", "", "", "", "", 
  "", "", "", "", "", "", "", "", "", "", "", "", "", "", "", "", "", 
  7.48680069*^8, "", "", "", "", "", "", "", "", "", "", "", "", "", ""}, 
 {"OWID_EUR", "", "Europe", "2020-05-18", 1.741685*^6, 16899., 19149.571, 
  162736., 817., 1318.857, 2326.341, 22.572, 25.578, 217.364, 1.091, 1.762, 
  "", "", "", "", "", "", "", "", "", "", "", "", "", "", "", "", "", "", "", 
  "", "", "", "", "", "", "", "", "", 7.48680069*^8, "", "", "", "", "", "", 
  "", "", "", "", "", "", "", ""}, {"OWID_EUR", "", "Europe", "2020-05-19", 
  1.760607*^6, 18922., 18698.714, 163653., 917., 1189., 2351.615, 25.274, 
  24.976, 218.589, 1.225, 1.588, "", "", "", "", "", "", "", "", "", "", "", 
  "", "", "", "", "", "", "", "", "", "", "", "", "", "", "", "", "", 
  7.48680069*^8, "", "", "", "", "", "", "", "", "", "", "", "", "", ""}, 
 {"OWID_EUR", "", "Europe", "2020-05-20", 1.778666*^6, 18059., 18353.714, 
  164830., 1177., 1133.714, 2375.736, 24.121, 24.515, 220.161, 1.572, 1.514, 
  "", "", "", "", "", "", "", "", "", "", "", "", "", "", "", "", "", "", "", 
  "", "", "", "", "", "", "", "", "", 7.48680069*^8, "", "", "", "", "", "", 
  "", "", "", "", "", "", "", ""}, {"OWID_EUR", "", "Europe", "2020-05-21", 
  1.796193*^6, 17527., 17978.143, 165790., 960., 1045.714, 2399.146, 23.411, 
  24.013, 221.443, 1.282, 1.397, "", "", "", "", "", "", "", "", "", "", "", 
  "", "", "", "", "", "", "", "", "", "", "", "", "", "", "", "", "", 
  7.48680069*^8, "", "", "", "", "", "", "", "", "", "", "", "", "", ""}, 
 {"OWID_EUR", "", "Europe", "2020-05-22", 1.815046*^6, 18853., 17767.571, 
  167400., 1610., 1087.143, 2424.328, 25.182, 23.732, 223.594, 2.15, 1.452, 
  "", "", "", "", "", "", "", "", "", "", "", "", "", "", "", "", "", "", "", 
  "", "", "", "", "", "", "", "", "", 7.48680069*^8, "", "", "", "", "", "", 
  "", "", "", "", "", "", "", ""}, {"OWID_EUR", "", "Europe", "2020-05-23", 
  1.831675*^6, 16629., 17621.286, 168255., 855., 1045., 2446.539, 22.211, 
  23.536, 224.736, 1.142, 1.396, "", "", "", "", "", "", "", "", "", "", "", 
  "", "", "", "", "", "", "", "", "", "", "", "", "", "", "", "", "", 
  7.48680069*^8, "", "", "", "", "", "", "", "", "", "", "", "", "", ""}, 
 {"OWID_EUR", "", "Europe", "2020-05-24", 1.845872*^6, 14197., 17298., 
  168988., 733., 1009.857, 2465.502, 18.963, 23.105, 225.715, 0.979, 1.349, 
  "", "", "", "", "", "", "", "", "", "", "", "", "", "", "", "", "", "", "", 
  "", "", "", "", "", "", "", "", "", 7.48680069*^8, "", "", "", "", "", "", 
  "", "", "", "", "", "", "", ""}, {"OWID_EUR", "", "Europe", "2020-05-25", 
  1.860178*^6, 14306., 16927.571, 167634., -1354., 699.714, 2484.61, 19.108, 
  22.61, 223.906, -1.809, 0.935, "", "", "", "", "", "", "", "", "", "", "", 
  "", "", "", "", "", "", "", "", "", "", "", "", "", "", "", "", "", 
  7.48680069*^8, "", "", "", "", "", "", "", "", "", "", "", "", "", ""}, 
 {"OWID_EUR", "", "Europe", "2020-05-26", 1.876425*^6, 16247., 16545.429, 
  168752., 1118., 728.429, 2506.311, 21.701, 22.099, 225.399, 1.493, 0.973, 
  "", "", "", "", "", "", "", "", "", "", "", "", "", "", "", "", "", "", "", 
  "", "", "", "", "", "", "", "", "", 7.48680069*^8, "", "", "", "", "", "", 
  "", "", "", "", "", "", "", ""}, {"OWID_EUR", "", "Europe", "2020-05-27", 
  1.891569*^6, 15144., 16129., 169746., 994., 702.286, 2526.538, 20.228, 
  21.543, 226.727, 1.328, 0.938, "", "", "", "", "", "", "", "", "", "", "", 
  "", "", "", "", "", "", "", "", "", "", "", "", "", "", "", "", "", 
  7.48680069*^8, "", "", "", "", "", "", "", "", "", "", "", "", "", ""}, 
 {"OWID_EUR", "", "Europe", "2020-05-28", 1.912014*^6, 20445., 16545.857, 
  170655., 909., 695., 2553.847, 27.308, 22.1, 227.941, 1.214, 0.928, "", "", 
  "", "", "", "", "", "", "", "", "", "", "", "", "", "", "", "", "", "", "", 
  "", "", "", "", "", "", "", 7.48680069*^8, "", "", "", "", "", "", "", "", 
  "", "", "", "", "", ""}, {"OWID_EUR", "", "Europe", "2020-05-29", 
  1.928616*^6, 16602., 16224.286, 171577., 922., 596.714, 2576.022, 22.175, 
  21.671, 229.173, 1.232, 0.797, "", "", "", "", "", "", "", "", "", "", "", 
  "", "", "", "", "", "", "", "", "", "", "", "", "", "", "", "", "", 
  7.48680069*^8, "", "", "", "", "", "", "", "", "", "", "", "", "", ""}, 
 {"OWID_EUR", "", "Europe", "2020-05-30", 1.945237*^6, 16621., 16223.143, 
  172285., 708., 575.714, 2598.222, 22.2, 21.669, 230.118, 0.946, 0.769, "", 
  "", "", "", "", "", "", "", "", "", "", "", "", "", "", "", "", "", "", "", 
  "", "", "", "", "", "", "", "", 7.48680069*^8, "", "", "", "", "", "", "", 
  "", "", "", "", "", "", ""}, {"OWID_EUR", "", "Europe", "2020-05-31", 
  1.959812*^6, 14575., 16277.143, 172683., 398., 527.857, 2617.69, 19.468, 
  21.741, 230.65, 0.532, 0.705, "", "", "", "", "", "", "", "", "", "", "", 
  "", "", "", "", "", "", "", "", "", "", "", "", "", "", "", "", "", 
  7.48680069*^8, "", "", "", "", "", "", "", "", "", "", "", "", "", ""}, 
 {"OWID_EUR", "", "Europe", "2020-06-01", 1.974501*^6, 14689., 16331.857, 
  173145., 462., 787.286, 2637.309, 19.62, 21.814, 231.267, 0.617, 1.052, "", 
  "", "", "", "", "", "", "", "", "", "", "", "", "", "", "", "", "", "", "", 
  "", "", "", "", "", "", "", "", 7.48680069*^8, "", "", "", "", "", "", "", 
  "", "", "", "", "", "", ""}, {"OWID_EUR", "", "Europe", "2020-06-02", 
  1.988562*^6, 14061., 16019.571, 173923., 778., 738.714, 2656.09, 18.781, 
  21.397, 232.306, 1.039, 0.987, "", "", "", "", "", "", "", "", "", "", "", 
  "", "", "", "", "", "", "", "", "", "", "", "", "", "", "", "", "", 
  7.48680069*^8, "", "", "", "", "", "", "", "", "", "", "", "", "", ""}, 
 {"OWID_EUR", "", "Europe", "2020-06-03", 2.000313*^6, 11751., 15534.857, 
  174721., 798., 710.714, 2671.786, 15.696, 20.75, 233.372, 1.066, 0.949, "", 
  "", "", "", "", "", "", "", "", "", "", "", "", "", "", "", "", "", "", "", 
  "", "", "", "", "", "", "", "", 7.48680069*^8, "", "", "", "", "", "", "", 
  "", "", "", "", "", "", ""}, {"OWID_EUR", "", "Europe", "2020-06-04", 
  2.020081*^6, 19768., 15438.143, 175314., 593., 665.571, 2698.19, 26.404, 
  20.62, 234.164, 0.792, 0.889, "", "", "", "", "", "", "", "", "", "", "", 
  "", "", "", "", "", "", "", "", "", "", "", "", "", "", "", "", "", 
  7.48680069*^8, "", "", "", "", "", "", "", "", "", "", "", "", "", ""}, 
 {"OWID_EUR", "", "Europe", "2020-06-05", 2.036537*^6, 16456., 15417.286, 
  176081., 767., 643.429, 2720.17, 21.98, 20.593, 235.189, 1.024, 0.859, "", 
  "", "", "", "", "", "", "", "", "", "", "", "", "", "", "", "", "", "", "", 
  "", "", "", "", "", "", "", "", 7.48680069*^8, "", "", "", "", "", "", "", 
  "", "", "", "", "", "", ""}, {"OWID_EUR", "", "Europe", "2020-06-06", 
  2.052465*^6, 15928., 15318.286, 176654., 573., 624.143, 2741.445, 21.275, 
  20.46, 235.954, 0.765, 0.834, "", "", "", "", "", "", "", "", "", "", "", 
  "", "", "", "", "", "", "", "", "", "", "", "", "", "", "", "", "", 
  7.48680069*^8, "", "", "", "", "", "", "", "", "", "", "", "", "", ""}, 
 {"OWID_EUR", "", "Europe", "2020-06-07", 2.067232*^6, 14767., 15345.714, 
  176997., 343., 616.286, 2761.169, 19.724, 20.497, 236.412, 0.458, 0.823, 
  "", "", "", "", "", "", "", "", "", "", "", "", "", "", "", "", "", "", "", 
  "", "", "", "", "", "", "", "", "", 7.48680069*^8, "", "", "", "", "", "", 
  "", "", "", "", "", "", "", ""}, {"OWID_EUR", "", "Europe", "2020-06-08", 
  2.082381*^6, 15149., 15411.429, 177413., 416., 609.714, 2781.403, 20.234, 
  20.585, 236.968, 0.556, 0.814, "", "", "", "", "", "", "", "", "", "", "", 
  "", "", "", "", "", "", "", "", "", "", "", "", "", "", "", "", "", 
  7.48680069*^8, "", "", "", "", "", "", "", "", "", "", "", "", "", ""}, 
 {"OWID_EUR", "", "Europe", "2020-06-09", 2.097726*^6, 15345., 15594.857, 
  178139., 726., 602.286, 2801.899, 20.496, 20.83, 237.937, 0.97, 0.804, "", 
  "", "", "", "", "", "", "", "", "", "", "", "", "", "", "", "", "", "", "", 
  "", "", "", "", "", "", "", "", 7.48680069*^8, "", "", "", "", "", "", "", 
  "", "", "", "", "", "", ""}, {"OWID_EUR", "", "Europe", "2020-06-10", 
  2.113254*^6, 15528., 16134.429, 178814., 675., 584.714, 2822.64, 20.741, 
  21.55, 238.839, 0.902, 0.781, "", "", "", "", "", "", "", "", "", "", "", 
  "", "", "", "", "", "", "", "", "", "", "", "", "", "", "", "", "", 
  7.48680069*^8, "", "", "", "", "", "", "", "", "", "", "", "", "", ""}, 
 {"OWID_EUR", "", "Europe", "2020-06-11", 2.129432*^6, 16178., 15621.571, 
  179269., 455., 565., 2844.248, 21.609, 20.865, 239.447, 0.608, 0.755, "", 
  "", "", "", "", "", "", "", "", "", "", "", "", "", "", "", "", "", "", "", 
  "", "", "", "", "", "", "", "", 7.48680069*^8, "", "", "", "", "", "", "", 
  "", "", "", "", "", "", ""}, {"OWID_EUR", "", "Europe", "2020-06-12", 
  2.146506*^6, 17074., 15709.857, 179807., 538., 532.286, 2867.054, 22.805, 
  20.983, 240.165, 0.719, 0.711, "", "", "", "", "", "", "", "", "", "", "", 
  "", "", "", "", "", "", "", "", "", "", "", "", "", "", "", "", "", 
  7.48680069*^8, "", "", "", "", "", "", "", "", "", "", "", "", "", ""}, 
 {"OWID_EUR", "", "Europe", "2020-06-13", 2.162237*^6, 15731., 15681.714, 
  180250., 443., 513.714, 2888.065, 21.012, 20.946, 240.757, 0.592, 0.686, 
  "", "", "", "", "", "", "", "", "", "", "", "", "", "", "", "", "", "", "", 
  "", "", "", "", "", "", "", "", "", 7.48680069*^8, "", "", "", "", "", "", 
  "", "", "", "", "", "", "", ""}, {"OWID_EUR", "", "Europe", "2020-06-14", 
  2.177002*^6, 14765., 15681.429, 180537., 287., 505.714, 2907.787, 19.721, 
  20.945, 241.14, 0.383, 0.675, "", "", "", "", "", "", "", "", "", "", "", 
  "", "", "", "", "", "", "", "", "", "", "", "", "", "", "", "", "", 
  7.48680069*^8, "", "", "", "", "", "", "", "", "", "", "", "", "", ""}, 
 {"OWID_EUR", "", "Europe", "2020-06-15", 2.191046*^6, 14044., 15523.571, 
  180866., 329., 493.286, 2926.545, 18.758, 20.735, 241.58, 0.439, 0.659, "", 
  "", "", "", "", "", "", "", "", "", "", "", "", "", "", "", "", "", "", "", 
  "", "", "", "", "", "", "", "", 7.48680069*^8, "", "", "", "", "", "", "", 
  "", "", "", "", "", "", ""}, {"OWID_EUR", "", "Europe", "2020-06-16", 
  2.20693*^6, 15884., 15600.571, 181496., 630., 479.571, 2947.761, 21.216, 
  20.837, 242.421, 0.841, 0.641, "", "", "", "", "", "", "", "", "", "", "", 
  "", "", "", "", "", "", "", "", "", "", "", "", "", "", "", "", "", 
  7.48680069*^8, "", "", "", "", "", "", "", "", "", "", "", "", "", ""}, 
 {"OWID_EUR", "", "Europe", "2020-06-17", 2.222952*^6, 16022., 15671.143, 
  182126., 630., 473.143, 2969.161, 21.4, 20.932, 243.263, 0.841, 0.632, "", 
  "", "", "", "", "", "", "", "", "", "", "", "", "", "", "", "", "", "", "", 
  "", "", "", "", "", "", "", "", 7.48680069*^8, "", "", "", "", "", "", "", 
  "", "", "", "", "", "", ""}, {"OWID_EUR", "", "Europe", "2020-06-18", 
  2.239957*^6, 17005., 15789.286, 182637., 511., 481.143, 2991.875, 22.713, 
  21.089, 243.945, 0.683, 0.643, "", "", "", "", "", "", "", "", "", "", "", 
  "", "", "", "", "", "", "", "", "", "", "", "", "", "", "", "", "", 
  7.48680069*^8, "", "", "", "", "", "", "", "", "", "", "", "", "", ""}, 
 {"OWID_EUR", "", "Europe", "2020-06-19", 2.255773*^6, 15816., 15609.571, 
  184248., 1611., 634.429, 3013., 21.125, 20.849, 246.097, 2.152, 0.847, "", 
  "", "", "", "", "", "", "", "", "", "", "", "", "", "", "", "", "", "", "", 
  "", "", "", "", "", "", "", "", 7.48680069*^8, "", "", "", "", "", "", "", 
  "", "", "", "", "", "", ""}, {"OWID_EUR", "", "Europe", "2020-06-20", 
  2.270389*^6, 14616., 15450.286, 184653., 405., 629., 3032.522, 19.522, 
  20.637, 246.638, 0.541, 0.84, "", "", "", "", "", "", "", "", "", "", "", 
  "", "", "", "", "", "", "", "", "", "", "", "", "", "", "", "", "", 
  7.48680069*^8, "", "", "", "", "", "", "", "", "", "", "", "", "", ""}, 
 {"OWID_EUR", "", "Europe", "2020-06-21", 2.283684*^6, 13295., 15240.286, 
  184879., 226., 620.286, 3050.28, 17.758, 20.356, 246.94, 0.302, 0.829, "", 
  "", "", "", "", "", "", "", "", "", "", "", "", "", "", "", "", "", "", "", 
  "", "", "", "", "", "", "", "", 7.48680069*^8, "", "", "", "", "", "", "", 
  "", "", "", "", "", "", ""}, {"OWID_EUR", "", "Europe", "2020-06-22", 
  2.297233*^6, 13549., 15169.571, 185111., 232., 606.429, 3068.377, 18.097, 
  20.262, 247.25, 0.31, 0.81, "", "", "", "", "", "", "", "", "", "", "", "", 
  "", "", "", "", "", "", "", "", "", "", "", "", "", "", "", "", 
  7.48680069*^8, "", "", "", "", "", "", "", "", "", "", "", "", "", ""}, 
 {"OWID_EUR", "", "Europe", "2020-06-23", 2.312307*^6, 15074., 15053.857, 
  185674., 563., 596.857, 3088.511, 20.134, 20.107, 248.002, 0.752, 0.797, 
  "", "", "", "", "", "", "", "", "", "", "", "", "", "", "", "", "", "", "", 
  "", "", "", "", "", "", "", "", "", 7.48680069*^8, "", "", "", "", "", "", 
  "", "", "", "", "", "", "", ""}, {"OWID_EUR", "", "Europe", "2020-06-24", 
  2.327439*^6, 15132., 14926.714, 186067., 393., 563., 3108.723, 20.212, 
  19.937, 248.527, 0.525, 0.752, "", "", "", "", "", "", "", "", "", "", "", 
  "", "", "", "", "", "", "", "", "", "", "", "", "", "", "", "", "", 
  7.48680069*^8, "", "", "", "", "", "", "", "", "", "", "", "", "", ""}, 
 {"OWID_EUR", "", "Europe", "2020-06-25", 2.342217*^6, 14778., 14608.571, 
  186439., 372., 543.143, 3128.462, 19.739, 19.512, 249.024, 0.497, 0.725, 
  "", "", "", "", "", "", "", "", "", "", "", "", "", "", "", "", "", "", "", 
  "", "", "", "", "", "", "", "", "", 7.48680069*^8, "", "", "", "", "", "", 
  "", "", "", "", "", "", "", ""}, {"OWID_EUR", "", "Europe", "2020-06-26", 
  2.357842*^6, 15625., 14581.286, 186943., 504., 385., 3149.332, 20.87, 
  19.476, 249.697, 0.673, 0.514, "", "", "", "", "", "", "", "", "", "", "", 
  "", "", "", "", "", "", "", "", "", "", "", "", "", "", "", "", "", 
  7.48680069*^8, "", "", "", "", "", "", "", "", "", "", "", "", "", ""}, 
 {"OWID_EUR", "", "Europe", "2020-06-27", 2.371743*^6, 13901., 14479.143, 
  187267., 324., 373.429, 3167.899, 18.567, 19.34, 250.13, 0.433, 0.499, "", 
  "", "", "", "", "", "", "", "", "", "", "", "", "", "", "", "", "", "", "", 
  "", "", "", "", "", "", "", "", 7.48680069*^8, "", "", "", "", "", "", "", 
  "", "", "", "", "", "", ""}, {"OWID_EUR", "", "Europe", "2020-06-28", 
  2.383485*^6, 11742., 14257.286, 187519., 252., 377.143, 3183.583, 15.684, 
  19.043, 250.466, 0.337, 0.504, "", "", "", "", "", "", "", "", "", "", "", 
  "", "", "", "", "", "", "", "", "", "", "", "", "", "", "", "", "", 
  7.48680069*^8, "", "", "", "", "", "", "", "", "", "", "", "", "", ""}, 
 {"OWID_EUR", "", "Europe", "2020-06-29", 2.396435*^6, 12950., 14171.714, 
  187783., 264., 381.714, 3200.88, 17.297, 18.929, 250.819, 0.353, 0.51, "", 
  "", "", "", "", "", "", "", "", "", "", "", "", "", "", "", "", "", "", "", 
  "", "", "", "", "", "", "", "", 7.48680069*^8, "", "", "", "", "", "", "", 
  "", "", "", "", "", "", ""}, {"OWID_EUR", "", "Europe", "2020-06-30", 
  2.409237*^6, 12802., 13847.143, 188239., 456., 366.429, 3217.979, 17.099, 
  18.495, 251.428, 0.609, 0.489, "", "", "", "", "", "", "", "", "", "", "", 
  "", "", "", "", "", "", "", "", "", "", "", "", "", "", "", "", "", 
  7.48680069*^8, "", "", "", "", "", "", "", "", "", "", "", "", "", ""}, 
 {"OWID_EUR", "", "Europe", "2020-07-01", 2.422427*^6, 13190., 13569.714, 
  188734., 495., 381., 3235.597, 17.618, 18.125, 252.089, 0.661, 0.509, "", 
  "", "", "", "", "", "", "", "", "", "", "", "", "", "", "", "", "", "", "", 
  "", "", "", "", "", "", "", "", 7.48680069*^8, "", "", "", "", "", "", "", 
  "", "", "", "", "", "", ""}, {"OWID_EUR", "", "Europe", "2020-07-02", 
  2.43596*^6, 13533., 13391.857, 189141., 407., 386., 3253.673, 18.076, 
  17.887, 252.633, 0.544, 0.516, "", "", "", "", "", "", "", "", "", "", "", 
  "", "", "", "", "", "", "", "", "", "", "", "", "", "", "", "", "", 
  7.48680069*^8, "", "", "", "", "", "", "", "", "", "", "", "", "", ""}, 
 {"OWID_EUR", "", "Europe", "2020-07-03", 2.44991*^6, 13950., 13152.571, 
  189566., 425., 374.714, 3272.306, 18.633, 17.568, 253.2, 0.568, 0.5, "", 
  "", "", "", "", "", "", "", "", "", "", "", "", "", "", "", "", "", "", "", 
  "", "", "", "", "", "", "", "", 7.48680069*^8, "", "", "", "", "", "", "", 
  "", "", "", "", "", "", ""}, {"OWID_EUR", "", "Europe", "2020-07-04", 
  2.462731*^6, 12821., 12998.286, 189896., 330., 375.571, 3289.43, 17.125, 
  17.362, 253.641, 0.441, 0.502, "", "", "", "", "", "", "", "", "", "", "", 
  "", "", "", "", "", "", "", "", "", "", "", "", "", "", "", "", "", 
  7.48680069*^8, "", "", "", "", "", "", "", "", "", "", "", "", "", ""}, 
 {"OWID_EUR", "", "Europe", "2020-07-05", 2.474524*^6, 11793., 13005.571, 
  190149., 253., 375.714, 3305.182, 15.752, 17.371, 253.979, 0.338, 0.502, 
  "", "", "", "", "", "", "", "", "", "", "", "", "", "", "", "", "", "", "", 
  "", "", "", "", "", "", "", "", "", 7.48680069*^8, "", "", "", "", "", "", 
  "", "", "", "", "", "", "", ""}, {"OWID_EUR", "", "Europe", "2020-07-06", 
  2.488137*^6, 13613., 13100.286, 190431., 282., 378.286, 3323.365, 18.183, 
  17.498, 254.356, 0.377, 0.505, "", "", "", "", "", "", "", "", "", "", "", 
  "", "", "", "", "", "", "", "", "", "", "", "", "", "", "", "", "", 
  7.48680069*^8, "", "", "", "", "", "", "", "", "", "", "", "", "", ""}, 
 {"OWID_EUR", "", "Europe", "2020-07-07", 2.500116*^6, 11979., 12982.714, 
  190900., 469., 380.143, 3339.365, 16., 17.341, 254.982, 0.626, 0.508, "", 
  "", "", "", "", "", "", "", "", "", "", "", "", "", "", "", "", "", "", "", 
  "", "", "", "", "", "", "", "", 7.48680069*^8, "", "", "", "", "", "", "", 
  "", "", "", "", "", "", ""}, {"OWID_EUR", "", "Europe", "2020-07-08", 
  2.51426*^6, 14144., 13119., 191337., 437., 371.857, 3358.257, 18.892, 
  17.523, 255.566, 0.584, 0.497, "", "", "", "", "", "", "", "", "", "", "", 
  "", "", "", "", "", "", "", "", "", "", "", "", "", "", "", "", "", 
  7.48680069*^8, "", "", "", "", "", "", "", "", "", "", "", "", "", ""}, 
 {"OWID_EUR", "", "Europe", "2020-07-09", 2.527882*^6, 13622., 13131.714, 
  191724., 387., 369., 3376.452, 18.195, 17.54, 256.083, 0.517, 0.493, "", 
  "", "", "", "", "", "", "", "", "", "", "", "", "", "", "", "", "", "", "", 
  "", "", "", "", "", "", "", "", 7.48680069*^8, "", "", "", "", "", "", "", 
  "", "", "", "", "", "", ""}, {"OWID_EUR", "", "Europe", "2020-07-10", 
  2.542448*^6, 14566., 13219.714, 192112., 388., 363.714, 3395.907, 19.456, 
  17.657, 256.601, 0.518, 0.486, "", "", "", "", "", "", "", "", "", "", "", 
  "", "", "", "", "", "", "", "", "", "", "", "", "", "", "", "", "", 
  7.48680069*^8, "", "", "", "", "", "", "", "", "", "", "", "", "", ""}, 
 {"OWID_EUR", "", "Europe", "2020-07-11", 2.556189*^6, 13741., 13351.143, 
  192452., 340., 365.143, 3414.261, 18.354, 17.833, 257.055, 0.454, 0.488, 
  "", "", "", "", "", "", "", "", "", "", "", "", "", "", "", "", "", "", "", 
  "", "", "", "", "", "", "", "", "", 7.48680069*^8, "", "", "", "", "", "", 
  "", "", "", "", "", "", "", ""}, {"OWID_EUR", "", "Europe", "2020-07-12", 
  2.567959*^6, 11770., 13347.857, 192673., 221., 360.571, 3429.982, 15.721, 
  17.829, 257.35, 0.295, 0.482, "", "", "", "", "", "", "", "", "", "", "", 
  "", "", "", "", "", "", "", "", "", "", "", "", "", "", "", "", "", 
  7.48680069*^8, "", "", "", "", "", "", "", "", "", "", "", "", "", ""}, 
 {"OWID_EUR", "", "Europe", "2020-07-13", 2.58249*^6, 14531., 13479., 
  192915., 242., 354.857, 3449.391, 19.409, 18.004, 257.673, 0.323, 0.474, 
  "", "", "", "", "", "", "", "", "", "", "", "", "", "", "", "", "", "", "", 
  "", "", "", "", "", "", "", "", "", 7.48680069*^8, "", "", "", "", "", "", 
  "", "", "", "", "", "", "", ""}, {"OWID_EUR", "", "Europe", "2020-07-14", 
  2.595303*^6, 12813., 13598.143, 193292., 377., 341.714, 3466.505, 17.114, 
  18.163, 258.177, 0.504, 0.456, "", "", "", "", "", "", "", "", "", "", "", 
  "", "", "", "", "", "", "", "", "", "", "", "", "", "", "", "", "", 
  7.48680069*^8, "", "", "", "", "", "", "", "", "", "", "", "", "", ""}, 
 {"OWID_EUR", "", "Europe", "2020-07-15", 2.609736*^6, 14433., 13639.429, 
  193710., 418., 339., 3485.783, 19.278, 18.218, 258.735, 0.558, 0.453, "", 
  "", "", "", "", "", "", "", "", "", "", "", "", "", "", "", "", "", "", "", 
  "", "", "", "", "", "", "", "", 7.48680069*^8, "", "", "", "", "", "", "", 
  "", "", "", "", "", "", ""}, {"OWID_EUR", "", "Europe", "2020-07-16", 
  2.625025*^6, 15289., 13877.571, 194083., 373., 337., 3506.204, 20.421, 
  18.536, 259.234, 0.498, 0.45, "", "", "", "", "", "", "", "", "", "", "", 
  "", "", "", "", "", "", "", "", "", "", "", "", "", "", "", "", "", 
  7.48680069*^8, "", "", "", "", "", "", "", "", "", "", "", "", "", ""}, 
 {"OWID_EUR", "", "Europe", "2020-07-17", 2.641227*^6, 16202., 14111.286, 
  194453., 370., 334.429, 3527.845, 21.641, 18.848, 259.728, 0.494, 0.447, 
  "", "", "", "", "", "", "", "", "", "", "", "", "", "", "", "", "", "", "", 
  "", "", "", "", "", "", "", "", "", 7.48680069*^8, "", "", "", "", "", "", 
  "", "", "", "", "", "", "", ""}, {"OWID_EUR", "", "Europe", "2020-07-18", 
  2.654591*^6, 13364., 14057.429, 194700., 247., 321.143, 3545.695, 17.85, 
  18.776, 260.058, 0.33, 0.429, "", "", "", "", "", "", "", "", "", "", "", 
  "", "", "", "", "", "", "", "", "", "", "", "", "", "", "", "", "", 
  7.48680069*^8, "", "", "", "", "", "", "", "", "", "", "", "", "", ""}, 
 {"OWID_EUR", "", "Europe", "2020-07-19", 2.666347*^6, 11756., 14055.429, 
  194887., 187., 316.286, 3561.397, 15.702, 18.774, 260.307, 0.25, 0.422, "", 
  "", "", "", "", "", "", "", "", "", "", "", "", "", "", "", "", "", "", "", 
  "", "", "", "", "", "", "", "", 7.48680069*^8, "", "", "", "", "", "", "", 
  "", "", "", "", "", "", ""}, {"OWID_EUR", "", "Europe", "2020-07-20", 
  2.684349*^6, 18002., 14551.286, 195118., 231., 314.714, 3585.442, 24.045, 
  19.436, 260.616, 0.309, 0.42, "", "", "", "", "", "", "", "", "", "", "", 
  "", "", "", "", "", "", "", "", "", "", "", "", "", "", "", "", "", 
  7.48680069*^8, "", "", "", "", "", "", "", "", "", "", "", "", "", ""}, 
 {"OWID_EUR", "", "Europe", "2020-07-21", 2.698726*^6, 14377., 14774.714, 
  195459., 341., 309.571, 3604.645, 19.203, 19.734, 261.071, 0.455, 0.413, 
  "", "", "", "", "", "", "", "", "", "", "", "", "", "", "", "", "", "", "", 
  "", "", "", "", "", "", "", "", "", 7.48680069*^8, "", "", "", "", "", "", 
  "", "", "", "", "", "", "", ""}, {"OWID_EUR", "", "Europe", "2020-07-22", 
  2.714681*^6, 15955., 14992.143, 195808., 349., 299.714, 3625.956, 21.311, 
  20.025, 261.538, 0.466, 0.4, "", "", "", "", "", "", "", "", "", "", "", 
  "", "", "", "", "", "", "", "", "", "", "", "", "", "", "", "", "", 
  7.48680069*^8, "", "", "", "", "", "", "", "", "", "", "", "", "", ""}, 
 {"OWID_EUR", "", "Europe", "2020-07-23", 2.732234*^6, 17553., 15315.571, 
  196133., 325., 292.857, 3649.401, 23.445, 20.457, 261.972, 0.434, 0.391, 
  "", "", "", "", "", "", "", "", "", "", "", "", "", "", "", "", "", "", "", 
  "", "", "", "", "", "", "", "", "", 7.48680069*^8, "", "", "", "", "", "", 
  "", "", "", "", "", "", "", ""}, {"OWID_EUR", "", "Europe", "2020-07-24", 
  2.749845*^6, 17611., 15516.857, 196492., 359., 291.286, 3672.924, 23.523, 
  20.726, 262.451, 0.48, 0.389, "", "", "", "", "", "", "", "", "", "", "", 
  "", "", "", "", "", "", "", "", "", "", "", "", "", "", "", "", "", 
  7.48680069*^8, "", "", "", "", "", "", "", "", "", "", "", "", "", ""}, 
 {"OWID_EUR", "", "Europe", "2020-07-25", 2.763551*^6, 13706., 15565.714, 
  196755., 263., 293.571, 3691.231, 18.307, 20.791, 262.803, 0.351, 0.392, 
  "", "", "", "", "", "", "", "", "", "", "", "", "", "", "", "", "", "", "", 
  "", "", "", "", "", "", "", "", "", 7.48680069*^8, "", "", "", "", "", "", 
  "", "", "", "", "", "", "", ""}, {"OWID_EUR", "", "Europe", "2020-07-26", 
  2.776599*^6, 13048., 15750.286, 196952., 197., 295., 3708.659, 17.428, 
  21.037, 263.066, 0.263, 0.394, "", "", "", "", "", "", "", "", "", "", "", 
  "", "", "", "", "", "", "", "", "", "", "", "", "", "", "", "", "", 
  7.48680069*^8, "", "", "", "", "", "", "", "", "", "", "", "", "", ""}, 
 {"OWID_EUR", "", "Europe", "2020-07-27", 2.798218*^6, 21619., 16267., 
  197162., 210., 292., 3737.535, 28.876, 21.728, 263.346, 0.28, 0.39, "", "", 
  "", "", "", "", "", "", "", "", "", "", "", "", "", "", "", "", "", "", "", 
  "", "", "", "", "", "", "", 7.48680069*^8, "", "", "", "", "", "", "", "", 
  "", "", "", "", "", ""}, {"OWID_EUR", "", "Europe", "2020-07-28", 
  2.813527*^6, 15309., 16400.143, 197490., 328., 290.143, 3757.983, 20.448, 
  21.905, 263.784, 0.438, 0.388, "", "", "", "", "", "", "", "", "", "", "", 
  "", "", "", "", "", "", "", "", "", "", "", "", "", "", "", "", "", 
  7.48680069*^8, "", "", "", "", "", "", "", "", "", "", "", "", "", ""}, 
 {"OWID_EUR", "", "Europe", "2020-07-29", 2.831903*^6, 18376., 16746., 
  197891., 401., 297.571, 3782.528, 24.545, 22.367, 264.32, 0.536, 0.397, "", 
  "", "", "", "", "", "", "", "", "", "", "", "", "", "", "", "", "", "", "", 
  "", "", "", "", "", "", "", "", 7.48680069*^8, "", "", "", "", "", "", "", 
  "", "", "", "", "", "", ""}, {"OWID_EUR", "", "Europe", "2020-07-30", 
  2.851737*^6, 19834., 17071.857, 198215., 324., 297.429, 3809.02, 26.492, 
  22.803, 264.753, 0.433, 0.397, "", "", "", "", "", "", "", "", "", "", "", 
  "", "", "", "", "", "", "", "", "", "", "", "", "", "", "", "", "", 
  7.48680069*^8, "", "", "", "", "", "", "", "", "", "", "", "", "", ""}, 
 {"OWID_EUR", "", "Europe", "2020-07-31", 2.871506*^6, 19769., 17380.143, 
  198578., 363., 298., 3835.425, 26.405, 23.214, 265.237, 0.485, 0.398, "", 
  "", "", "", "", "", "", "", "", "", "", "", "", "", "", "", "", "", "", "", 
  "", "", "", "", "", "", "", "", 7.48680069*^8, "", "", "", "", "", "", "", 
  "", "", "", "", "", "", ""}, {"OWID_EUR", "", "Europe", "2020-08-01", 
  2.88588*^6, 14374., 17475.571, 198813., 235., 294., 3854.624, 19.199, 
  23.342, 265.551, 0.314, 0.393, "", "", "", "", "", "", "", "", "", "", "", 
  "", "", "", "", "", "", "", "", "", "", "", "", "", "", "", "", "", 
  7.48680069*^8, "", "", "", "", "", "", "", "", "", "", "", "", "", ""}, 
 {"OWID_EUR", "", "Europe", "2020-08-02", 2.898773*^6, 12893., 17453.429, 
  199016., 203., 294.857, 3871.845, 17.221, 23.312, 265.822, 0.271, 0.394, 
  "", "", "", "", "", "", "", "", "", "", "", "", "", "", "", "", "", "", "", 
  "", "", "", "", "", "", "", "", "", 7.48680069*^8, "", "", "", "", "", "", 
  "", "", "", "", "", "", "", ""}, {"OWID_EUR", "", "Europe", "2020-08-03", 
  2.923747*^6, 24974., 17932.714, 199279., 263., 302.429, 3905.202, 33.357, 
  23.952, 266.174, 0.351, 0.404, "", "", "", "", "", "", "", "", "", "", "", 
  "", "", "", "", "", "", "", "", "", "", "", "", "", "", "", "", "", 
  7.48680069*^8, "", "", "", "", "", "", "", "", "", "", "", "", "", ""}, 
 {"OWID_EUR", "", "Europe", "2020-08-04", 2.944285*^6, 20538., 18679.714, 
  199639., 360., 307., 3932.634, 27.432, 24.95, 266.655, 0.481, 0.41, "", "", 
  "", "", "", "", "", "", "", "", "", "", "", "", "", "", "", "", "", "", "", 
  "", "", "", "", "", "", "", 7.48680069*^8, "", "", "", "", "", "", "", "", 
  "", "", "", "", "", ""}, {"OWID_EUR", "", "Europe", "2020-08-05", 
  2.964633*^6, 20348., 18961.429, 200020., 381., 304.143, 3959.813, 27.178, 
  25.326, 267.164, 0.509, 0.406, "", "", "", "", "", "", "", "", "", "", "", 
  "", "", "", "", "", "", "", "", "", "", "", "", "", "", "", "", "", 
  7.48680069*^8, "", "", "", "", "", "", "", "", "", "", "", "", "", ""}, 
 {"OWID_EUR", "", "Europe", "2020-08-06", 2.98658*^6, 21947., 19263.286, 
  200347., 327., 304.571, 3989.127, 29.314, 25.73, 267.6, 0.437, 0.407, "", 
  "", "", "", "", "", "", "", "", "", "", "", "", "", "", "", "", "", "", "", 
  "", "", "", "", "", "", "", "", 7.48680069*^8, "", "", "", "", "", "", "", 
  "", "", "", "", "", "", ""}, {"OWID_EUR", "", "Europe", "2020-08-07", 
  3.010286*^6, 23706., 19825.714, 200661., 314., 297.571, 4020.791, 31.664, 
  26.481, 268.02, 0.419, 0.397, "", "", "", "", "", "", "", "", "", "", "", 
  "", "", "", "", "", "", "", "", "", "", "", "", "", "", "", "", "", 
  7.48680069*^8, "", "", "", "", "", "", "", "", "", "", "", "", "", ""}, 
 {"OWID_EUR", "", "Europe", "2020-08-08", 3.025417*^6, 15131., 19933.857, 
  200953., 292., 305.714, 4041.001, 20.21, 26.625, 268.41, 0.39, 0.408, "", 
  "", "", "", "", "", "", "", "", "", "", "", "", "", "", "", "", "", "", "", 
  "", "", "", "", "", "", "", "", 7.48680069*^8, "", "", "", "", "", "", "", 
  "", "", "", "", "", "", ""}, {"OWID_EUR", "", "Europe", "2020-08-09", 
  3.039211*^6, 13794., 20062.571, 201156., 203., 305.714, 4059.426, 18.424, 
  26.797, 268.681, 0.271, 0.408, "", "", "", "", "", "", "", "", "", "", "", 
  "", "", "", "", "", "", "", "", "", "", "", "", "", "", "", "", "", 
  7.48680069*^8, "", "", "", "", "", "", "", "", "", "", "", "", "", ""}, 
 {"OWID_EUR", "", "Europe", "2020-08-10", 3.066849*^6, 27638., 20443.143, 
  201492., 336., 316.143, 4096.341, 36.916, 27.306, 269.13, 0.449, 0.422, "", 
  "", "", "", "", "", "", "", "", "", "", "", "", "", "", "", "", "", "", "", 
  "", "", "", "", "", "", "", "", 7.48680069*^8, "", "", "", "", "", "", "", 
  "", "", "", "", "", "", ""}, {"OWID_EUR", "", "Europe", "2020-08-11", 
  3.086561*^6, 19712., 20325.143, 201824., 332., 312.143, 4122.67, 26.329, 
  27.148, 269.573, 0.443, 0.417, "", "", "", "", "", "", "", "", "", "", "", 
  "", "", "", "", "", "", "", "", "", "", "", "", "", "", "", "", "", 
  7.48680069*^8, "", "", "", "", "", "", "", "", "", "", "", "", "", ""}, 
 {"OWID_EUR", "", "Europe", "2020-08-12", 3.109971*^6, 23410., 20762.571, 
  202172., 348., 307.429, 4153.939, 31.268, 27.732, 270.038, 0.465, 0.411, 
  "", "", "", "", "", "", "", "", "", "", "", "", "", "", "", "", "", "", "", 
  "", "", "", "", "", "", "", "", "", 7.48680069*^8, "", "", "", "", "", "", 
  "", "", "", "", "", "", "", ""}, {"OWID_EUR", "", "Europe", "2020-08-13", 
  3.137378*^6, 27407., 21542.571, 202537., 365., 312.857, 4190.546, 36.607, 
  28.774, 270.525, 0.488, 0.418, "", "", "", "", "", "", "", "", "", "", "", 
  "", "", "", "", "", "", "", "", "", "", "", "", "", "", "", "", "", 
  7.48680069*^8, "", "", "", "", "", "", "", "", "", "", "", "", "", ""}, 
 {"OWID_EUR", "", "Europe", "2020-08-14", 3.16442*^6, 27042., 22019.143, 
  202868., 331., 315.286, 4226.665, 36.12, 29.411, 270.968, 0.442, 0.421, "", 
  "", "", "", "", "", "", "", "", "", "", "", "", "", "", "", "", "", "", "", 
  "", "", "", "", "", "", "", "", 7.48680069*^8, "", "", "", "", "", "", "", 
  "", "", "", "", "", "", ""}, {"OWID_EUR", "", "Europe", "2020-08-15", 
  3.184236*^6, 19816., 22688.429, 203316., 448., 337.571, 4253.133, 26.468, 
  30.305, 271.566, 0.598, 0.451, "", "", "", "", "", "", "", "", "", "", "", 
  "", "", "", "", "", "", "", "", "", "", "", "", "", "", "", "", "", 
  7.48680069*^8, "", "", "", "", "", "", "", "", "", "", "", "", "", ""}, 
 {"OWID_EUR", "", "Europe", "2020-08-16", 3.201274*^6, 17038., 23151.857, 
  203515., 199., 337., 4275.891, 22.757, 30.924, 271.832, 0.266, 0.45, "", 
  "", "", "", "", "", "", "", "", "", "", "", "", "", "", "", "", "", "", "", 
  "", "", "", "", "", "", "", "", 7.48680069*^8, "", "", "", "", "", "", "", 
  "", "", "", "", "", "", ""}, {"OWID_EUR", "", "Europe", "2020-08-17", 
  3.232009*^6, 30735., 23594.286, 203771., 256., 325.571, 4316.943, 41.052, 
  31.515, 272.174, 0.342, 0.435, "", "", "", "", "", "", "", "", "", "", "", 
  "", "", "", "", "", "", "", "", "", "", "", "", "", "", "", "", "", 
  7.48680069*^8, "", "", "", "", "", "", "", "", "", "", "", "", "", ""}, 
 {"OWID_EUR", "", "Europe", "2020-08-18", 3.254926*^6, 22917., 24052.143, 
  204127., 356., 329., 4347.553, 30.61, 32.126, 272.649, 0.476, 0.439, "", 
  "", "", "", "", "", "", "", "", "", "", "", "", "", "", "", "", "", "", "", 
  "", "", "", "", "", "", "", "", 7.48680069*^8, "", "", "", "", "", "", "", 
  "", "", "", "", "", "", ""}, {"OWID_EUR", "", "Europe", "2020-08-19", 
  3.282983*^6, 28057., 24716., 204590., 463., 345.429, 4385.028, 37.475, 
  33.013, 273.268, 0.618, 0.461, "", "", "", "", "", "", "", "", "", "", "", 
  "", "", "", "", "", "", "", "", "", "", "", "", "", "", "", "", "", 
  7.48680069*^8, "", "", "", "", "", "", "", "", "", "", "", "", "", ""}, 
 {"OWID_EUR", "", "Europe", "2020-08-20", 3.313253*^6, 30270., 25125., 
  204935., 345., 342.571, 4425.459, 40.431, 33.559, 273.728, 0.461, 0.458, 
  "", "", "", "", "", "", "", "", "", "", "", "", "", "", "", "", "", "", "", 
  "", "", "", "", "", "", "", "", "", 7.48680069*^8, "", "", "", "", "", "", 
  "", "", "", "", "", "", "", ""}, {"OWID_EUR", "", "Europe", "2020-08-21", 
  3.345449*^6, 32196., 25861.286, 205255., 320., 341., 4468.463, 43.004, 
  34.543, 274.156, 0.427, 0.455, "", "", "", "", "", "", "", "", "", "", "", 
  "", "", "", "", "", "", "", "", "", "", "", "", "", "", "", "", "", 
  7.48680069*^8, "", "", "", "", "", "", "", "", "", "", "", "", "", ""}, 
 {"OWID_EUR", "", "Europe", "2020-08-22", 3.366866*^6, 21417., 26090., 
  205561., 306., 320.714, 4497.069, 28.606, 34.848, 274.565, 0.409, 0.428, 
  "", "", "", "", "", "", "", "", "", "", "", "", "", "", "", "", "", "", "", 
  "", "", "", "", "", "", "", "", "", 7.48680069*^8, "", "", "", "", "", "", 
  "", "", "", "", "", "", "", ""}, {"OWID_EUR", "", "Europe", "2020-08-23", 
  3.386831*^6, 19965., 26508.143, 205768., 207., 321.857, 4523.736, 26.667, 
  35.407, 274.841, 0.276, 0.43, "", "", "", "", "", "", "", "", "", "", "", 
  "", "", "", "", "", "", "", "", "", "", "", "", "", "", "", "", "", 
  7.48680069*^8, "", "", "", "", "", "", "", "", "", "", "", "", "", ""}, 
 {"OWID_EUR", "", "Europe", "2020-08-24", 3.423744*^6, 36913., 27390.714, 
  206045., 277., 324.857, 4573.04, 49.304, 36.585, 275.211, 0.37, 0.434, "", 
  "", "", "", "", "", "", "", "", "", "", "", "", "", "", "", "", "", "", "", 
  "", "", "", "", "", "", "", "", 7.48680069*^8, "", "", "", "", "", "", "", 
  "", "", "", "", "", "", ""}, {"OWID_EUR", "", "Europe", "2020-08-25", 
  3.450796*^6, 27052., 27981.429, 206449., 404., 331.714, 4609.173, 36.133, 
  37.374, 275.751, 0.54, 0.443, "", "", "", "", "", "", "", "", "", "", "", 
  "", "", "", "", "", "", "", "", "", "", "", "", "", "", "", "", "", 
  7.48680069*^8, "", "", "", "", "", "", "", "", "", "", "", "", "", ""}, 
 {"OWID_EUR", "", "Europe", "2020-08-26", 3.477007*^6, 26211., 27717.714, 
  206709., 260., 302.714, 4644.183, 35.01, 37.022, 276.098, 0.347, 0.404, "", 
  "", "", "", "", "", "", "", "", "", "", "", "", "", "", "", "", "", "", "", 
  "", "", "", "", "", "", "", "", 7.48680069*^8, "", "", "", "", "", "", "", 
  "", "", "", "", "", "", ""}, {"OWID_EUR", "", "Europe", "2020-08-27", 
  3.51685*^6, 39843., 29085.286, 207089., 380., 307.714, 4697.4, 53.218, 
  38.849, 276.605, 0.508, 0.411, "", "", "", "", "", "", "", "", "", "", "", 
  "", "", "", "", "", "", "", "", "", "", "", "", "", "", "", "", "", 
  7.48680069*^8, "", "", "", "", "", "", "", "", "", "", "", "", "", ""}, 
 {"OWID_EUR", "", "Europe", "2020-08-28", 3.552122*^6, 35272., 29524.714, 
  207420., 331., 309.286, 4744.513, 47.112, 39.436, 277.048, 0.442, 0.413, 
  "", "", "", "", "", "", "", "", "", "", "", "", "", "", "", "", "", "", "", 
  "", "", "", "", "", "", "", "", "", 7.48680069*^8, "", "", "", "", "", "", 
  "", "", "", "", "", "", "", ""}, {"OWID_EUR", "", "Europe", "2020-08-29", 
  3.575844*^6, 23722., 29854., 207705., 285., 306.286, 4776.198, 31.685, 
  39.876, 277.428, 0.381, 0.409, "", "", "", "", "", "", "", "", "", "", "", 
  "", "", "", "", "", "", "", "", "", "", "", "", "", "", "", "", "", 
  7.48680069*^8, "", "", "", "", "", "", "", "", "", "", "", "", "", ""}, 
 {"OWID_EUR", "", "Europe", "2020-08-30", 3.597717*^6, 21873., 30126.571, 
  207910., 205., 306., 4805.413, 29.215, 40.24, 277.702, 0.274, 0.409, "", 
  "", "", "", "", "", "", "", "", "", "", "", "", "", "", "", "", "", "", "", 
  "", "", "", "", "", "", "", "", 7.48680069*^8, "", "", "", "", "", "", "", 
  "", "", "", "", "", "", ""}, {"OWID_EUR", "", "Europe", "2020-08-31", 
  3.640749*^6, 43032., 31000.714, 208267., 357., 317.429, 4862.89, 57.477, 
  41.407, 278.179, 0.477, 0.424, "", "", "", "", "", "", "", "", "", "", "", 
  "", "", "", "", "", "", "", "", "", "", "", "", "", "", "", "", "", 
  7.48680069*^8, "", "", "", "", "", "", "", "", "", "", "", "", "", ""}, 
 {"OWID_EUR", "", "Europe", "2020-09-01", 3.670535*^6, 29786., 31391.286, 
  208698., 431., 321.286, 4902.675, 39.785, 41.929, 278.755, 0.576, 0.429, 
  "", "", "", "", "", "", "", "", "", "", "", "", "", "", "", "", "", "", "", 
  "", "", "", "", "", "", "", "", "", 7.48680069*^8, "", "", "", "", "", "", 
  "", "", "", "", "", "", "", ""}, {"OWID_EUR", "", "Europe", "2020-09-02", 
  3.706203*^6, 35668., 32742.286, 209102., 404., 341.857, 4950.316, 47.641, 
  43.733, 279.294, 0.54, 0.457, "", "", "", "", "", "", "", "", "", "", "", 
  "", "", "", "", "", "", "", "", "", "", "", "", "", "", "", "", "", 
  7.48680069*^8, "", "", "", "", "", "", "", "", "", "", "", "", "", ""}, 
 {"OWID_EUR", "", "Europe", "2020-09-03", 3.743159*^6, 36956., 32329.857, 
  209494., 392., 343.571, 4999.678, 49.362, 43.182, 279.818, 0.524, 0.459, 
  "", "", "", "", "", "", "", "", "", "", "", "", "", "", "", "", "", "", "", 
  "", "", "", "", "", "", "", "", "", 7.48680069*^8, "", "", "", "", "", "", 
  "", "", "", "", "", "", "", ""}, {"OWID_EUR", "", "Europe", "2020-09-04", 
  3.78467*^6, 41511., 33221.143, 209971., 477., 364.429, 5055.123, 55.446, 
  44.373, 280.455, 0.637, 0.487, "", "", "", "", "", "", "", "", "", "", "", 
  "", "", "", "", "", "", "", "", "", "", "", "", "", "", "", "", "", 
  7.48680069*^8, "", "", "", "", "", "", "", "", "", "", "", "", "", ""}, 
 {"OWID_EUR", "", "Europe", "2020-09-05", 3.814271*^6, 29601., 34061., 
  210306., 335., 371.571, 5094.661, 39.538, 45.495, 280.902, 0.447, 0.496, 
  "", "", "", "", "", "", "", "", "", "", "", "", "", "", "", "", "", "", "", 
  "", "", "", "", "", "", "", "", "", 7.48680069*^8, "", "", "", "", "", "", 
  "", "", "", "", "", "", "", ""}, {"OWID_EUR", "", "Europe", "2020-09-06", 
  3.840725*^6, 26454., 34715.429, 210513., 207., 371.857, 5129.995, 35.334, 
  46.369, 281.179, 0.276, 0.497, "", "", "", "", "", "", "", "", "", "", "", 
  "", "", "", "", "", "", "", "", "", "", "", "", "", "", "", "", "", 
  7.48680069*^8, "", "", "", "", "", "", "", "", "", "", "", "", "", ""}, 
 {"OWID_EUR", "", "Europe", "2020-09-07", 3.891724*^6, 50999., 35853.571, 
  210840., 327., 367.571, 5198.114, 68.119, 47.889, 281.616, 0.437, 0.491, 
  "", "", "", "", "", "", "", "", "", "", "", "", "", "", "", "", "", "", "", 
  "", "", "", "", "", "", "", "", "", 7.48680069*^8, "", "", "", "", "", "", 
  "", "", "", "", "", "", "", ""}, {"OWID_EUR", "", "Europe", "2020-09-08", 
  3.92896*^6, 37236., 36917.857, 211312., 472., 373.429, 5247.849, 49.736, 
  49.311, 282.246, 0.63, 0.499, "", "", "", "", "", "", "", "", "", "", "", 
  "", "", "", "", "", "", "", "", "", "", "", "", "", "", "", "", "", 
  7.48680069*^8, "", "", "", "", "", "", "", "", "", "", "", "", "", ""}, 
 {"OWID_EUR", "", "Europe", "2020-09-09", 3.97011*^6, 41150., 37701., 
  211728., 416., 375.143, 5302.812, 54.963, 50.357, 282.802, 0.556, 0.501, 
  "", "", "", "", "", "", "", "", "", "", "", "", "", "", "", "", "", "", "", 
  "", "", "", "", "", "", "", "", "", 7.48680069*^8, "", "", "", "", "", "", 
  "", "", "", "", "", "", "", ""}, {"OWID_EUR", "", "Europe", "2020-09-10", 
  4.015836*^6, 45726., 38953.857, 212138., 410., 377.714, 5363.888, 61.075, 
  52.03, 283.349, 0.548, 0.505, "", "", "", "", "", "", "", "", "", "", "", 
  "", "", "", "", "", "", "", "", "", "", "", "", "", "", "", "", "", 
  7.48680069*^8, "", "", "", "", "", "", "", "", "", "", "", "", "", ""}, 
 {"OWID_EUR", "", "Europe", "2020-09-11", 4.064903*^6, 49067., 40033.286, 
  212555., 417., 369.143, 5429.426, 65.538, 53.472, 283.906, 0.557, 0.493, 
  "", "", "", "", "", "", "", "", "", "", "", "", "", "", "", "", "", "", "", 
  "", "", "", "", "", "", "", "", "", 7.48680069*^8, "", "", "", "", "", "", 
  "", "", "", "", "", "", "", ""}, {"OWID_EUR", "", "Europe", "2020-09-12", 
  4.102787*^6, 37884., 41216.571, 212886., 331., 368.571, 5480.027, 50.601, 
  55.052, 284.348, 0.442, 0.492, "", "", "", "", "", "", "", "", "", "", "", 
  "", "", "", "", "", "", "", "", "", "", "", "", "", "", "", "", "", 
  7.48680069*^8, "", "", "", "", "", "", "", "", "", "", "", "", "", ""}, 
 {"OWID_EUR", "", "Europe", "2020-09-13", 4.132244*^6, 29457., 41645.571, 
  213141., 255., 375.429, 5519.372, 39.345, 55.625, 284.689, 0.341, 0.501, 
  "", "", "", "", "", "", "", "", "", "", "", "", "", "", "", "", "", "", "", 
  "", "", "", "", "", "", "", "", "", 7.48680069*^8, "", "", "", "", "", "", 
  "", "", "", "", "", "", "", ""}, {"OWID_EUR", "", "Europe", "2020-09-14", 
  4.188093*^6, 55849., 42338.429, 213511., 370., 381.571, 5593.969, 74.597, 
  56.551, 285.183, 0.494, 0.51, "", "", "", "", "", "", "", "", "", "", "", 
  "", "", "", "", "", "", "", "", "", "", "", "", "", "", "", "", "", 
  7.48680069*^8, "", "", "", "", "", "", "", "", "", "", "", "", "", ""}, 
 {"OWID_EUR", "", "Europe", "2020-09-15", 4.231863*^6, 43770., 43271.857, 
  214144., 633., 404.571, 5652.432, 58.463, 57.798, 286.029, 0.845, 0.54, "", 
  "", "", "", "", "", "", "", "", "", "", "", "", "", "", "", "", "", "", "", 
  "", "", "", "", "", "", "", "", 7.48680069*^8, "", "", "", "", "", "", "", 
  "", "", "", "", "", "", ""}, {"OWID_EUR", "", "Europe", "2020-09-16", 
  4.282806*^6, 50943., 44670.857, 214850., 706., 446., 5720.476, 68.044, 
  59.666, 286.972, 0.943, 0.596, "", "", "", "", "", "", "", "", "", "", "", 
  "", "", "", "", "", "", "", "", "", "", "", "", "", "", "", "", "", 
  7.48680069*^8, "", "", "", "", "", "", "", "", "", "", "", "", "", ""}, 
 {"OWID_EUR", "", "Europe", "2020-09-17", 4.33793*^6, 55124., 46013.429, 
  215457., 607., 474.143, 5794.104, 73.628, 61.459, 287.782, 0.811, 0.633, 
  "", "", "", "", "", "", "", "", "", "", "", "", "", "", "", "", "", "", "", 
  "", "", "", "", "", "", "", "", "", 7.48680069*^8, "", "", "", "", "", "", 
  "", "", "", "", "", "", "", ""}, {"OWID_EUR", "", "Europe", "2020-09-18", 
  4.398885*^6, 60955., 47711.714, 216118., 661., 509., 5875.52, 81.417, 
  63.728, 288.665, 0.883, 0.68, "", "", "", "", "", "", "", "", "", "", "", 
  "", "", "", "", "", "", "", "", "", "", "", "", "", "", "", "", "", 
  7.48680069*^8, "", "", "", "", "", "", "", "", "", "", "", "", "", ""}, 
 {"OWID_EUR", "", "Europe", "2020-09-19", 4.443529*^6, 44644., 48677.429, 
  216517., 399., 518.714, 5935.151, 59.63, 65.018, 289.198, 0.533, 0.693, "", 
  "", "", "", "", "", "", "", "", "", "", "", "", "", "", "", "", "", "", "", 
  "", "", "", "", "", "", "", "", 7.48680069*^8, "", "", "", "", "", "", "", 
  "", "", "", "", "", "", ""}, {"OWID_EUR", "", "Europe", "2020-09-20", 
  4.482226*^6, 38697., 49997.429, 216805., 288., 523.429, 5986.838, 51.687, 
  66.781, 289.583, 0.385, 0.699, "", "", "", "", "", "", "", "", "", "", "", 
  "", "", "", "", "", "", "", "", "", "", "", "", "", "", "", "", "", 
  7.48680069*^8, "", "", "", "", "", "", "", "", "", "", "", "", "", ""}, 
 {"OWID_EUR", "", "Europe", "2020-09-21", 4.548106*^6, 65880., 51430.429, 
  217276., 471., 537.857, 6074.832, 87.995, 68.695, 290.212, 0.629, 0.718, 
  "", "", "", "", "", "", "", "", "", "", "", "", "", "", "", "", "", "", "", 
  "", "", "", "", "", "", "", "", "", 7.48680069*^8, "", "", "", "", "", "", 
  "", "", "", "", "", "", "", ""}, {"OWID_EUR", "", "Europe", "2020-09-22", 
  4.601825*^6, 53719., 52851.714, 218053., 777., 558.429, 6146.584, 71.752, 
  70.593, 291.25, 1.038, 0.746, "", "", "", "", "", "", "", "", "", "", "", 
  "", "", "", "", "", "", "", "", "", "", "", "", "", "", "", "", "", 
  7.48680069*^8, "", "", "", "", "", "", "", "", "", "", "", "", "", ""}, 
 {"OWID_EUR", "", "Europe", "2020-09-23", 4.662882*^6, 61057., 54296.571, 
  218738., 685., 555.429, 6228.137, 81.553, 72.523, 292.165, 0.915, 0.742, 
  "", "", "", "", "", "", "", "", "", "", "", "", "", "", "", "", "", "", "", 
  "", "", "", "", "", "", "", "", "", 7.48680069*^8, "", "", "", "", "", "", 
  "", "", "", "", "", "", "", ""}, {"OWID_EUR", "", "Europe", "2020-09-24", 
  4.728246*^6, 65364., 55759.429, 219330., 592., 553.286, 6315.443, 87.306, 
  74.477, 292.956, 0.791, 0.739, "", "", "", "", "", "", "", "", "", "", "", 
  "", "", "", "", "", "", "", "", "", "", "", "", "", "", "", "", "", 
  7.48680069*^8, "", "", "", "", "", "", "", "", "", "", "", "", "", ""}, 
 {"OWID_EUR", "", "Europe", "2020-09-25", 4.798255*^6, 70009., 57052.857, 
  220018., 688., 557.143, 6408.953, 93.51, 76.205, 293.875, 0.919, 0.744, "", 
  "", "", "", "", "", "", "", "", "", "", "", "", "", "", "", "", "", "", "", 
  "", "", "", "", "", "", "", "", 7.48680069*^8, "", "", "", "", "", "", "", 
  "", "", "", "", "", "", ""}, {"OWID_EUR", "", "Europe", "2020-09-26", 
  4.850091*^6, 51836., 58080.286, 220585., 567., 581.143, 6478.189, 69.237, 
  77.577, 294.632, 0.757, 0.776, "", "", "", "", "", "", "", "", "", "", "", 
  "", "", "", "", "", "", "", "", "", "", "", "", "", "", "", "", "", 
  7.48680069*^8, "", "", "", "", "", "", "", "", "", "", "", "", "", ""}, 
 {"OWID_EUR", "", "Europe", "2020-09-27", 4.894879*^6, 44788., 58950.429, 
  220930., 345., 589.286, 6538.012, 59.823, 78.739, 295.093, 0.461, 0.787, 
  "", "", "", "", "", "", "", "", "", "", "", "", "", "", "", "", "", "", "", 
  "", "", "", "", "", "", "", "", "", 7.48680069*^8, "", "", "", "", "", "", 
  "", "", "", "", "", "", "", ""}, {"OWID_EUR", "", "Europe", "2020-09-28", 
  4.963537*^6, 68658., 59347.286, 221481., 551., 600.714, 6629.717, 91.705, 
  79.269, 295.829, 0.736, 0.802, "", "", "", "", "", "", "", "", "", "", "", 
  "", "", "", "", "", "", "", "", "", "", "", "", "", "", "", "", "", 
  7.48680069*^8, "", "", "", "", "", "", "", "", "", "", "", "", "", ""}, 
 {"OWID_EUR", "", "Europe", "2020-09-29", 5.011963*^6, 48426., 58591.143, 
  222107., 626., 579.143, 6694.399, 64.682, 78.259, 296.665, 0.836, 0.774, 
  "", "", "", "", "", "", "", "", "", "", "", "", "", "", "", "", "", "", "", 
  "", "", "", "", "", "", "", "", "", 7.48680069*^8, "", "", "", "", "", "", 
  "", "", "", "", "", "", "", ""}, {"OWID_EUR", "", "Europe", "2020-09-30", 
  5.091357*^6, 79394., 61210.714, 223121., 1014., 626.143, 6800.444, 106.045, 
  81.758, 298.019, 1.354, 0.836, "", "", "", "", "", "", "", "", "", "", "", 
  "", "", "", "", "", "", "", "", "", "", "", "", "", "", "", "", "", 
  7.48680069*^8, "", "", "", "", "", "", "", "", "", "", "", "", "", ""}, 
 {"OWID_EUR", "", "Europe", "2020-10-01", 5.161737*^6, 70380., 61927.286, 
  223874., 753., 649.143, 6894.45, 94.005, 82.715, 299.025, 1.006, 0.867, "", 
  "", "", "", "", "", "", "", "", "", "", "", "", "", "", "", "", "", "", "", 
  "", "", "", "", "", "", "", "", 7.48680069*^8, "", "", "", "", "", "", "", 
  "", "", "", "", "", "", ""}, {"OWID_EUR", "", "Europe", "2020-10-02", 
  5.238334*^6, 76597., 62868.429, 224698., 824., 668.571, 6996.759, 102.309, 
  83.972, 300.126, 1.101, 0.893, "", "", "", "", "", "", "", "", "", "", "", 
  "", "", "", "", "", "", "", "", "", "", "", "", "", "", "", "", "", 
  7.48680069*^8, "", "", "", "", "", "", "", "", "", "", "", "", "", ""}, 
 {"OWID_EUR", "", "Europe", "2020-10-03", 5.309575*^6, 71241., 65640.571, 
  225275., 577., 670., 7091.914, 95.155, 87.675, 300.896, 0.771, 0.895, "", 
  "", "", "", "", "", "", "", "", "", "", "", "", "", "", "", "", "", "", "", 
  "", "", "", "", "", "", "", "", 7.48680069*^8, "", "", "", "", "", "", "", 
  "", "", "", "", "", "", ""}, {"OWID_EUR", "", "Europe", "2020-10-04", 
  5.383112*^6, 73537., 69747.571, 225712., 437., 683.143, 7190.137, 98.222, 
  93.161, 301.48, 0.584, 0.912, "", "", "", "", "", "", "", "", "", "", "", 
  "", "", "", "", "", "", "", "", "", "", "", "", "", "", "", "", "", 
  7.48680069*^8, "", "", "", "", "", "", "", "", "", "", "", "", "", ""}, 
 {"OWID_EUR", "", "Europe", "2020-10-05", 5.46712*^6, 84008., 71940.429, 
  226350., 638., 695.571, 7302.345, 112.208, 96.09, 302.332, 0.852, 0.929, 
  "", "", "", "", "", "", "", "", "", "", "", "", "", "", "", "", "", "", "", 
  "", "", "", "", "", "", "", "", "", 7.48680069*^8, "", "", "", "", "", "", 
  "", "", "", "", "", "", "", ""}, {"OWID_EUR", "", "Europe", "2020-10-06", 
  5.551642*^6, 84522., 77097., 227427., 1077., 760., 7415.239, 112.895, 
  102.977, 303.771, 1.439, 1.015, "", "", "", "", "", "", "", "", "", "", "", 
  "", "", "", "", "", "", "", "", "", "", "", "", "", "", "", "", "", 
  7.48680069*^8, "", "", "", "", "", "", "", "", "", "", "", "", "", ""}, 
 {"OWID_EUR", "", "Europe", "2020-10-07", 5.650333*^6, 98691., 79853.714, 
  228331., 904., 744.286, 7547.059, 131.82, 106.659, 304.978, 1.207, 0.994, 
  "", "", "", "", "", "", "", "", "", "", "", "", "", "", "", "", "", "", "", 
  "", "", "", "", "", "", "", "", "", 7.48680069*^8, "", "", "", "", "", "", 
  "", "", "", "", "", "", "", ""}, {"OWID_EUR", "", "Europe", "2020-10-08", 
  5.761646*^6, 111313., 85701.286, 229221., 890., 763.857, 7695.738, 148.679, 
  114.47, 306.167, 1.189, 1.02, "", "", "", "", "", "", "", "", "", "", "", 
  "", "", "", "", "", "", "", "", "", "", "", "", "", "", "", "", "", 
  7.48680069*^8, "", "", "", "", "", "", "", "", "", "", "", "", "", ""}, 
 {"OWID_EUR", "", "Europe", "2020-10-09", 5.879582*^6, 117936., 91606.857, 
  230271., 1050., 796.143, 7853.264, 157.525, 122.358, 307.569, 1.402, 1.063, 
  "", "", "", "", "", "", "", "", "", "", "", "", "", "", "", "", "", "", "", 
  "", "", "", "", "", "", "", "", "", 7.48680069*^8, "", "", "", "", "", "", 
  "", "", "", "", "", "", "", ""}, {"OWID_EUR", "", "Europe", "2020-10-10", 
  5.989372*^6, 109790., 97113.857, 231037., 766., 823.143, 7999.908, 146.645, 
  129.713, 308.592, 1.023, 1.099, "", "", "", "", "", "", "", "", "", "", "", 
  "", "", "", "", "", "", "", "", "", "", "", "", "", "", "", "", "", 
  7.48680069*^8, "", "", "", "", "", "", "", "", "", "", "", "", "", ""}, 
 {"OWID_EUR", "", "Europe", "2020-10-11", 6.076858*^6, 87486., 99106.571, 
  231660., 623., 849.714, 8116.762, 116.854, 132.375, 309.425, 0.832, 1.135, 
  "", "", "", "", "", "", "", "", "", "", "", "", "", "", "", "", "", "", "", 
  "", "", "", "", "", "", "", "", "", 7.48680069*^8, "", "", "", "", "", "", 
  "", "", "", "", "", "", "", ""}, {"OWID_EUR", "", "Europe", "2020-10-12", 
  6.191609*^6, 114751., 103498.429, 232545., 885., 885., 8270.033, 153.271, 
  138.241, 310.607, 1.182, 1.182, "", "", "", "", "", "", "", "", "", "", "", 
  "", "", "", "", "", "", "", "", "", "", "", "", "", "", "", "", "", 
  7.48680069*^8, "", "", "", "", "", "", "", "", "", "", "", "", "", ""}, 
 {"OWID_EUR", "", "Europe", "2020-10-13", 6.304083*^6, 112474., 107491.571, 
  233717., 1172., 898.571, 8420.263, 150.23, 143.575, 312.172, 1.565, 1.2, 
  "", "", "", "", "", "", "", "", "", "", "", "", "", "", "", "", "", "", "", 
  "", "", "", "", "", "", "", "", "", 7.48680069*^8, "", "", "", "", "", "", 
  "", "", "", "", "", "", "", ""}, {"OWID_EUR", "", "Europe", "2020-10-14", 
  6.447062*^6, 142979., 113818.429, 235064., 1347., 961.857, 8611.238, 
  190.975, 152.025, 313.971, 1.799, 1.285, "", "", "", "", "", "", "", "", 
  "", "", "", "", "", "", "", "", "", "", "", "", "", "", "", "", "", "", "", 
  "", 7.48680069*^8, "", "", "", "", "", "", "", "", "", "", "", "", "", ""}, 
 {"OWID_EUR", "", "Europe", "2020-10-15", 6.603743*^6, 156681., 120299.571, 
  236349., 1285., 1018.286, 8820.514, 209.276, 160.682, 315.688, 1.716, 1.36, 
  "", "", "", "", "", "", "", "", "", "", "", "", "", "", "", "", "", "", "", 
  "", "", "", "", "", "", "", "", "", 7.48680069*^8, "", "", "", "", "", "", 
  "", "", "", "", "", "", "", ""}, {"OWID_EUR", "", "Europe", "2020-10-16", 
  6.761322*^6, 157579., 125962.857, 237784., 1435., 1073.286, 9030.99, 
  210.476, 168.247, 317.604, 1.917, 1.434, "", "", "", "", "", "", "", "", 
  "", "", "", "", "", "", "", "", "", "", "", "", "", "", "", "", "", "", "", 
  "", 7.48680069*^8, "", "", "", "", "", "", "", "", "", "", "", "", "", ""}, 
 {"OWID_EUR", "", "Europe", "2020-10-17", 6.905405*^6, 144083., 130861.857, 
  238881., 1097., 1120.571, 9223.439, 192.449, 174.79, 319.07, 1.465, 1.497, 
  "", "", "", "", "", "", "", "", "", "", "", "", "", "", "", "", "", "", "", 
  "", "", "", "", "", "", "", "", "", 7.48680069*^8, "", "", "", "", "", "", 
  "", "", "", "", "", "", "", ""}, {"OWID_EUR", "", "Europe", "2020-10-18", 
  7.037844*^6, 132439., 137283.714, 239756., 875., 1156.571, 9400.336, 
  176.897, 183.368, 320.238, 1.169, 1.545, "", "", "", "", "", "", "", "", 
  "", "", "", "", "", "", "", "", "", "", "", "", "", "", "", "", "", "", "", 
  "", 7.48680069*^8, "", "", "", "", "", "", "", "", "", "", "", "", "", ""}, 
 {"OWID_EUR", "", "Europe", "2020-10-19", 7.203039*^6, 165195., 144490., 
  240988., 1232., 1206.143, 9620.984, 220.648, 192.993, 321.884, 1.646, 
  1.611, "", "", "", "", "", "", "", "", "", "", "", "", "", "", "", "", "", 
  "", "", "", "", "", "", "", "", "", "", "", 7.48680069*^8, "", "", "", "", 
  "", "", "", "", "", "", "", "", "", ""}, {"OWID_EUR", "", "Europe", 
  "2020-10-20", 7.363893*^6, 160854., 151401.429, 242799., 1811., 1297.429, 
  9835.834, 214.85, 202.224, 324.303, 2.419, 1.733, "", "", "", "", "", "", 
  "", "", "", "", "", "", "", "", "", "", "", "", "", "", "", "", "", "", "", 
  "", "", "", 7.48680069*^8, "", "", "", "", "", "", "", "", "", "", "", "", 
  "", ""}, {"OWID_EUR", "", "Europe", "2020-10-21", 7.564744*^6, 200851., 
  159668.857, 244457., 1658., 1341.857, 10104.108, 268.273, 213.267, 326.517, 
  2.215, 1.792, "", "", "", "", "", "", "", "", "", "", "", "", "", "", "", 
  "", "", "", "", "", "", "", "", "", "", "", "", "", 7.48680069*^8, "", "", 
  "", "", "", "", "", "", "", "", "", "", "", ""}, 
 {"OWID_EUR", "", "Europe", "2020-10-22", 7.780326*^6, 215582., 168083.286, 
  246246., 1789., 1413.857, 10392.057, 287.949, 224.506, 328.907, 2.39, 
  1.888, "", "", "", "", "", "", "", "", "", "", "", "", "", "", "", "", "", 
  "", "", "", "", "", "", "", "", "", "", "", 7.48680069*^8, "", "", "", "", 
  "", "", "", "", "", "", "", "", "", ""}, {"OWID_EUR", "", "Europe", 
  "2020-10-23", 8.015349*^6, 235023., 179146.714, 248225., 1979., 1491.571, 
  10705.974, 313.916, 239.283, 331.55, 2.643, 1.992, "", "", "", "", "", "", 
  "", "", "", "", "", "", "", "", "", "", "", "", "", "", "", "", "", "", "", 
  "", "", "", 7.48680069*^8, "", "", "", "", "", "", "", "", "", "", "", "", 
  "", ""}, {"OWID_EUR", "", "Europe", "2020-10-24", 8.220614*^6, 205265., 
  187887., 249891., 1666., 1572.857, 10980.143, 274.169, 250.958, 333.775, 
  2.225, 2.101, "", "", "", "", "", "", "", "", "", "", "", "", "", "", "", 
  "", "", "", "", "", "", "", "", "", "", "", "", "", 7.48680069*^8, "", "", 
  "", "", "", "", "", "", "", "", "", "", "", ""}, 
 {"OWID_EUR", "", "Europe", "2020-10-25", 8.374233*^6, 153619., 190912.714, 
  251070., 1179., 1616.286, 11185.329, 205.186, 254.999, 335.35, 1.575, 
  2.159, "", "", "", "", "", "", "", "", "", "", "", "", "", "", "", "", "", 
  "", "", "", "", "", "", "", "", "", "", "", 7.48680069*^8, "", "", "", "", 
  "", "", "", "", "", "", "", "", "", ""}, {"OWID_EUR", "", "Europe", 
  "2020-10-26", 8.658395*^6, 284162., 207908., 252988., 1918., 1714.286, 
  11564.88, 379.551, 277.699, 337.912, 2.562, 2.29, "", "", "", "", "", "", 
  "", "", "", "", "", "", "", "", "", "", "", "", "", "", "", "", "", "", "", 
  "", "", "", 7.48680069*^8, "", "", "", "", "", "", "", "", "", "", "", "", 
  "", ""}, {"OWID_EUR", "", "Europe", "2020-10-27", 8.888969*^6, 230574., 
  217868., 255778., 2790., 1854.143, 11872.854, 307.974, 291.003, 341.639, 
  3.727, 2.477, "", "", "", "", "", "", "", "", "", "", "", "", "", "", "", 
  "", "", "", "", "", "", "", "", "", "", "", "", "", 7.48680069*^8, "", "", 
  "", "", "", "", "", "", "", "", "", "", "", ""}, 
 {"OWID_EUR", "", "Europe", "2020-10-28", 9.146315*^6, 257346., 225938.714, 
  258295., 2517., 1976.857, 12216.587, 343.733, 301.783, 345.001, 3.362, 
  2.64, "", "", "", "", "", "", "", "", "", "", "", "", "", "", "", "", "", 
  "", "", "", "", "", "", "", "", "", "", "", 7.48680069*^8, "", "", "", "", 
  "", "", "", "", "", "", "", "", "", ""}, {"OWID_EUR", "", "Europe", 
  "2020-10-29", 9.431094*^6, 284779., 235824., 260879., 2584., 2090.429, 
  12596.961, 380.375, 314.986, 348.452, 3.451, 2.792, "", "", "", "", "", "", 
  "", "", "", "", "", "", "", "", "", "", "", "", "", "", "", "", "", "", "", 
  "", "", "", 7.48680069*^8, "", "", "", "", "", "", "", "", "", "", "", "", 
  "", ""}, {"OWID_EUR", "", "Europe", "2020-10-30", 9.731516*^6, 300422., 
  245166.714, 263912., 3033., 2241., 12998.23, 401.269, 327.465, 352.503, 
  4.051, 2.993, "", "", "", "", "", "", "", "", "", "", "", "", "", "", "", 
  "", "", "", "", "", "", "", "", "", "", "", "", "", 7.48680069*^8, "", "", 
  "", "", "", "", "", "", "", "", "", "", "", ""}, 
 {"OWID_EUR", "", "Europe", "2020-10-31", 9.962277*^6, 230761., 248809., 
  266425., 2513., 2362., 13306.454, 308.224, 332.33, 355.86, 3.357, 3.155, 
  "", "", "", "", "", "", "", "", "", "", "", "", "", "", "", "", "", "", "", 
  "", "", "", "", "", "", "", "", "", 7.48680069*^8, "", "", "", "", "", "", 
  "", "", "", "", "", "", "", ""}, {"OWID_EUR", "", "Europe", "2020-11-01", 
  1.0180525*^7, 218248., 258041.714, 268299., 1874., 2461.286, 13597.964, 
  291.51, 344.662, 358.363, 2.503, 3.287, "", "", "", "", "", "", "", "", "", 
  "", "", "", "", "", "", "", "", "", "", "", "", "", "", "", "", "", "", "", 
  7.48680069*^8, "", "", "", "", "", "", "", "", "", "", "", "", "", ""}, 
 {"OWID_EUR", "", "Europe", "2020-11-02", 1.0526972*^7, 346447., 266939.571, 
  270959., 2660., 2567.286, 14060.708, 462.744, 356.547, 361.916, 3.553, 
  3.429, "", "", "", "", "", "", "", "", "", "", "", "", "", "", "", "", "", 
  "", "", "", "", "", "", "", "", "", "", "", 7.48680069*^8, "", "", "", "", 
  "", "", "", "", "", "", "", "", "", ""}, {"OWID_EUR", "", "Europe", 
  "2020-11-03", 1.0803976*^7, 277004., 273572.429, 275303., 4344., 2789.286, 
  14430.698, 369.99, 365.406, 367.718, 5.802, 3.726, "", "", "", "", "", "", 
  "", "", "", "", "", "", "", "", "", "", "", "", "", "", "", "", "", "", "", 
  "", "", "", 7.48680069*^8, "", "", "", "", "", "", "", "", "", "", "", "", 
  "", ""}, {"OWID_EUR", "", "Europe", "2020-11-04", 1.1032031*^7, 228055., 
  269388., 280221., 4918., 3132.286, 14735.307, 304.609, 359.817, 374.287, 
  6.569, 4.184, "", "", "", "", "", "", "", "", "", "", "", "", "", "", "", 
  "", "", "", "", "", "", "", "", "", "", "", "", "", 7.48680069*^8, "", "", 
  "", "", "", "", "", "", "", "", "", "", "", ""}, 
 {"OWID_EUR", "", "Europe", "2020-11-05", 1.1348226*^7, 316195., 273876., 
  283898., 3677., 3288.429, 15157.644, 422.337, 365.812, 379.198, 4.911, 
  4.392, "", "", "", "", "", "", "", "", "", "", "", "", "", "", "", "", "", 
  "", "", "", "", "", "", "", "", "", "", "", 7.48680069*^8, "", "", "", "", 
  "", "", "", "", "", "", "", "", "", ""}, {"OWID_EUR", "", "Europe", 
  "2020-11-06", 1.166991*^7, 321684., 276913.429, 288251., 4353., 3477., 
  15587.312, 429.668, 369.869, 385.012, 5.814, 4.644, "", "", "", "", "", "", 
  "", "", "", "", "", "", "", "", "", "", "", "", "", "", "", "", "", "", "", 
  "", "", "", 7.48680069*^8, "", "", "", "", "", "", "", "", "", "", "", "", 
  "", ""}, {"OWID_EUR", "", "Europe", "2020-11-07", 1.1970415*^7, 300505., 
  286876.857, 291498., 3247., 3581.857, 15988.692, 401.38, 383.177, 389.349, 
  4.337, 4.784, "", "", "", "", "", "", "", "", "", "", "", "", "", "", "", 
  "", "", "", "", "", "", "", "", "", "", "", "", "", 7.48680069*^8, "", "", 
  "", "", "", "", "", "", "", "", "", "", "", ""}, 
 {"OWID_EUR", "", "Europe", "2020-11-08", 1.2190191*^7, 219776., 287095.143, 
  293838., 2340., 3648.429, 16282.243, 293.551, 383.468, 392.475, 3.126, 
  4.873, "", "", "", "", "", "", "", "", "", "", "", "", "", "", "", "", "", 
  "", "", "", "", "", "", "", "", "", "", "", 7.48680069*^8, "", "", "", "", 
  "", "", "", "", "", "", "", "", "", ""}, {"OWID_EUR", "", "Europe", 
  "2020-11-09", 1.2434207*^7, 244016., 272462.143, 297273., 3435., 3759.143, 
  16608.172, 325.928, 363.923, 397.063, 4.588, 5.021, "", "", "", "", "", "", 
  "", "", "", "", "", "", "", "", "", "", "", "", "", "", "", "", "", "", "", 
  "", "", "", 7.48680069*^8, "", "", "", "", "", "", "", "", "", "", "", "", 
  "", ""}, {"OWID_EUR", "", "Europe", "2020-11-10", 1.2684264*^7, 250057., 
  268612.571, 302500., 5227., 3885.286, 16942.169, 333.997, 358.782, 404.044, 
  6.982, 5.19, "", "", "", "", "", "", "", "", "", "", "", "", "", "", "", 
  "", "", "", "", "", "", "", "", "", "", "", "", "", 7.48680069*^8, "", "", 
  "", "", "", "", "", "", "", "", "", "", "", ""}, 
 {"OWID_EUR", "", "Europe", "2020-11-11", 1.2981312*^7, 297048., 278468.714, 
  307582., 5082., 3908.714, 17338.931, 396.762, 371.946, 410.832, 6.788, 
  5.221, "", "", "", "", "", "", "", "", "", "", "", "", "", "", "", "", "", 
  "", "", "", "", "", "", "", "", "", "", "", 7.48680069*^8, "", "", "", "", 
  "", "", "", "", "", "", "", "", "", ""}, {"OWID_EUR", "", "Europe", 
  "2020-11-12", 1.3275959*^7, 294647., 275390.429, 311989., 4407., 4013., 
  17732.486, 393.555, 367.835, 416.719, 5.886, 5.36, "", "", "", "", "", "", 
  "", "", "", "", "", "", "", "", "", "", "", "", "", "", "", "", "", "", "", 
  "", "", "", 7.48680069*^8, "", "", "", "", "", "", "", "", "", "", "", "", 
  "", ""}, {"OWID_EUR", "", "Europe", "2020-11-13", 1.3562232*^7, 286273., 
  270331.714, 316770., 4781., 4074.143, 18114.856, 382.37, 361.078, 423.105, 
  6.386, 5.442, "", "", "", "", "", "", "", "", "", "", "", "", "", "", "", 
  "", "", "", "", "", "", "", "", "", "", "", "", "", 7.48680069*^8, "", "", 
  "", "", "", "", "", "", "", "", "", "", "", ""}, 
 {"OWID_EUR", "", "Europe", "2020-11-14", 1.3804716*^7, 242484., 262043., 
  320520., 3750., 4146., 18438.738, 323.882, 350.007, 428.113, 5.009, 5.538, 
  "", "", "", "", "", "", "", "", "", "", "", "", "", "", "", "", "", "", "", 
  "", "", "", "", "", "", "", "", "", 7.48680069*^8, "", "", "", "", "", "", 
  "", "", "", "", "", "", "", ""}, {"OWID_EUR", "", "Europe", "2020-11-15", 
  1.4004896*^7, 200180., 259243.571, 323403., 2883., 4223.571, 18706.116, 
  267.377, 346.267, 431.964, 3.851, 5.641, "", "", "", "", "", "", "", "", 
  "", "", "", "", "", "", "", "", "", "", "", "", "", "", "", "", "", "", "", 
  "", 7.48680069*^8, "", "", "", "", "", "", "", "", "", "", "", "", "", ""}, 
 {"OWID_EUR", "", "Europe", "2020-11-16", 1.4240225*^7, 235329., 258002.571, 
  327456., 4053., 4311.857, 19020.441, 314.325, 344.61, 437.378, 5.414, 
  5.759, "", "", "", "", "", "", "", "", "", "", "", "", "", "", "", "", "", 
  "", "", "", "", "", "", "", "", "", "", "", 7.48680069*^8, "", "", "", "", 
  "", "", "", "", "", "", "", "", "", ""}, {"OWID_EUR", "", "Europe", 
  "2020-11-17", 1.4514379*^7, 274154., 261445., 333228., 5772., 4389.714, 
  19386.624, 366.183, 349.208, 445.087, 7.71, 5.863, "", "", "", "", "", "", 
  "", "", "", "", "", "", "", "", "", "", "", "", "", "", "", "", "", "", "", 
  "", "", "", 7.48680069*^8, "", "", "", "", "", "", "", "", "", "", "", "", 
  "", ""}, {"OWID_EUR", "", "Europe", "2020-11-18", 1.4777417*^7, 263038., 
  256586.429, 338525., 5297., 4420.429, 19737.96, 351.336, 342.718, 452.162, 
  7.075, 5.904, "", "", "", "", "", "", "", "", "", "", "", "", "", "", "", 
  "", "", "", "", "", "", "", "", "", "", "", "", "", 7.48680069*^8, "", "", 
  "", "", "", "", "", "", "", "", "", "", "", ""}, 
 {"OWID_EUR", "", "Europe", "2020-11-19", 1.504721*^7, 269793., 253035.857, 
  343375., 4850., 4483.714, 20098.318, 360.358, 337.976, 458.64, 6.478, 
  5.989, "", "", "", "", "", "", "", "", "", "", "", "", "", "", "", "", "", 
  "", "", "", "", "", "", "", "", "", "", "", 7.48680069*^8, "", "", "", "", 
  "", "", "", "", "", "", "", "", "", ""}, {"OWID_EUR", "", "Europe", 
  "2020-11-20", 1.5314696*^7, 267486., 250352., 349149., 5774., 4625.571, 
  20455.595, 357.277, 334.391, 466.353, 7.712, 6.178, "", "", "", "", "", "", 
  "", "", "", "", "", "", "", "", "", "", "", "", "", "", "", "", "", "", "", 
  "", "", "", 7.48680069*^8, "", "", "", "", "", "", "", "", "", "", "", "", 
  "", ""}, {"OWID_EUR", "", "Europe", "2020-11-21", 1.5535027*^7, 220331., 
  247187.286, 353059., 3910., 4648.429, 20749.887, 294.293, 330.164, 471.575, 
  5.223, 6.209, "", "", "", "", "", "", "", "", "", "", "", "", "", "", "", 
  "", "", "", "", "", "", "", "", "", "", "", "", "", 7.48680069*^8, "", "", 
  "", "", "", "", "", "", "", "", "", "", "", ""}, 
 {"OWID_EUR", "", "Europe", "2020-11-22", 1.5707713*^7, 172686., 243259.571, 
  356257., 3198., 4693.429, 20980.541, 230.654, 324.918, 475.847, 4.272, 
  6.269, "", "", "", "", "", "", "", "", "", "", "", "", "", "", "", "", "", 
  "", "", "", "", "", "", "", "", "", "", "", 7.48680069*^8, "", "", "", "", 
  "", "", "", "", "", "", "", "", "", ""}, {"OWID_EUR", "", "Europe", 
  "2020-11-23", 1.5900518*^7, 192805., 237184.714, 360599., 4342., 4734.714, 
  21238.068, 257.527, 316.804, 481.646, 5.8, 6.324, "", "", "", "", "", "", 
  "", "", "", "", "", "", "", "", "", "", "", "", "", "", "", "", "", "", "", 
  "", "", "", 7.48680069*^8, "", "", "", "", "", "", "", "", "", "", "", "", 
  "", ""}, {"OWID_EUR", "", "Europe", "2020-11-24", 1.6126194*^7, 225676., 
  230259.286, 366828., 6229., 4800., 21539.5, 301.432, 307.554, 489.966, 
  8.32, 6.411, "", "", "", "", "", "", "", "", "", "", "", "", "", "", "", 
  "", "", "", "", "", "", "", "", "", "", "", "", "", 7.48680069*^8, "", "", 
  "", "", "", "", "", "", "", "", "", "", "", ""}, 
 {"OWID_EUR", "", "Europe", "2020-11-25", 1.6364018*^7, 237824., 226657.286, 
  372365., 5537., 4834.286, 21857.157, 317.658, 302.743, 497.362, 7.396, 
  6.457, "", "", "", "", "", "", "", "", "", "", "", "", "", "", "", "", "", 
  "", "", "", "", "", "", "", "", "", "", "", 7.48680069*^8, "", "", "", "", 
  "", "", "", "", "", "", "", "", "", ""}, {"OWID_EUR", "", "Europe", 
  "2020-11-26", 1.6601819*^7, 237801., 222087., 377780., 5415., 4915., 
  22174.784, 317.627, 296.638, 504.595, 7.233, 6.565, "", "", "", "", "", "", 
  "", "", "", "", "", "", "", "", "", "", "", "", "", "", "", "", "", "", "", 
  "", "", "", 7.48680069*^8, "", "", "", "", "", "", "", "", "", "", "", "", 
  "", ""}, {"OWID_EUR", "", "Europe", "2020-11-27", 1.6835232*^7, 233413., 
  217219.429, 383667., 5887., 4931.143, 22486.55, 311.766, 290.137, 512.458, 
  7.863, 6.586, "", "", "", "", "", "", "", "", "", "", "", "", "", "", "", 
  "", "", "", "", "", "", "", "", "", "", "", "", "", 7.48680069*^8, "", "", 
  "", "", "", "", "", "", "", "", "", "", "", ""}, 
 {"OWID_EUR", "", "Europe", "2020-11-28", 1.7028798*^7, 193566., 213395.857, 
  387921., 4254., 4980.286, 22745.093, 258.543, 285.029, 518.14, 5.682, 
  6.652, "", "", "", "", "", "", "", "", "", "", "", "", "", "", "", "", "", 
  "", "", "", "", "", "", "", "", "", "", "", 7.48680069*^8, "", "", "", "", 
  "", "", "", "", "", "", "", "", "", ""}, {"OWID_EUR", "", "Europe", 
  "2020-11-29", 1.7179664*^7, 150866., 210278.714, 391066., 3145., 4972.714, 
  22946.603, 201.509, 280.866, 522.341, 4.201, 6.642, "", "", "", "", "", "", 
  "", "", "", "", "", "", "", "", "", "", "", "", "", "", "", "", "", "", "", 
  "", "", "", 7.48680069*^8, "", "", "", "", "", "", "", "", "", "", "", "", 
  "", ""}, {"OWID_EUR", "", "Europe", "2020-11-30", 1.7344228*^7, 164564., 
  206244.286, 395382., 4316., 4969., 23166.408, 219.806, 275.477, 528.105, 
  5.765, 6.637, "", "", "", "", "", "", "", "", "", "", "", "", "", "", "", 
  "", "", "", "", "", "", "", "", "", "", "", "", "", 7.48680069*^8, "", "", 
  "", "", "", "", "", "", "", "", "", "", "", ""}, 
 {"OWID_EUR", "", "Europe", "2020-12-01", 1.7544922*^7, 200694., 202675.429, 
  401389., 6007., 4937.286, 23434.472, 268.064, 270.71, 536.129, 8.023, 
  6.595, "", "", "", "", "", "", "", "", "", "", "", "", "", "", "", "", "", 
  "", "", "", "", "", "", "", "", "", "", "", 7.48680069*^8, "", "", "", "", 
  "", "", "", "", "", "", "", "", "", ""}, {"OWID_EUR", "", "Europe", 
  "2020-12-02", 1.7755618*^7, 210696., 198800., 407008., 5619., 4949., 
  23715.895, 281.423, 265.534, 543.634, 7.505, 6.61, "", "", "", "", "", "", 
  "", "", "", "", "", "", "", "", "", "", "", "", 0., 0., "", "", "", 0., 0., 
  "", "", "", 7.48680069*^8, "", "", "", "", "", "", "", "", "", "", "", "", 
  "", ""}, {"OWID_EUR", "", "Europe", "2020-12-03", 1.7980076*^7, 224458., 
  196893.857, 412497., 5489., 4959.571, 24015.7, 299.805, 262.988, 550.966, 
  7.332, 6.624, "", "", "", "", "", "", "", "", "", "", "", "", "", "", "", 
  "", "", "", 0., 0., "", 0., 0., 0., 0., "", 0., "", 7.48680069*^8, "", "", 
  "", "", "", "", "", "", "", "", "", "", "", ""}, 
 {"OWID_EUR", "", "Europe", "2020-12-04", 1.8195*^7, 214924., 194252.571, 
  418149., 5652., 4926., 24302.771, 287.071, 259.46, 558.515, 7.549, 6.58, 
  "", "", "", "", "", "", "", "", "", "", "", "", "", "", "", "", "", "", 0., 
  0., "", 0., 0., 0., 0., "", 0., "", 7.48680069*^8, "", "", "", "", "", "", 
  "", "", "", "", "", "", "", ""}, {"OWID_EUR", "", "Europe", "2020-12-05", 
  1.8395056*^7, 200056., 195179.714, 422333., 4184., 4916., 24569.982, 
  267.212, 260.698, 564.103, 5.589, 6.566, "", "", "", "", "", "", "", "", 
  "", "", "", "", "", "", "", "", "", "", 0., 0., "", 0., 0., 0., 0., "", 0., 
  "", 7.48680069*^8, "", "", "", "", "", "", "", "", "", "", "", "", "", ""}, 
 {"OWID_EUR", "", "Europe", "2020-12-06", 1.8557474*^7, 162418., 196830., 
  425498., 3165., 4918.857, 24786.921, 216.939, 262.903, 568.331, 4.227, 
  6.57, "", "", "", "", "", "", "", "", "", "", "", "", "", "", "", "", "", 
  "", 0., 0., "", 0., 0., 0., 0., "", 0., "", 7.48680069*^8, "", "", "", "", 
  "", "", "", "", "", "", "", "", "", ""}, {"OWID_EUR", "", "Europe", 
  "2020-12-07", 1.8709429*^7, 151955., 195028.714, 429468., 3970., 4869.429, 
  24989.885, 202.964, 260.497, 573.634, 5.303, 6.504, "", "", "", "", "", "", 
  "", "", "", "", "", "", "", "", "", "", "", "", 0., 0., "", 0., 0., 0., 0., 
  "", 0., "", 7.48680069*^8, "", "", "", "", "", "", "", "", "", "", "", "", 
  "", ""}, {"OWID_EUR", "", "Europe", "2020-12-08", 1.890841*^7, 198981., 
  194784., 434920., 5452., 4790.143, 25255.661, 265.776, 260.17, 580.916, 
  7.282, 6.398, "", "", "", "", "", "", "", "", "", "", "", "", "", "", "", 
  "", "", "", 0., 0., "", 0., 0., 0., 0., "", 0., "", 7.48680069*^8, "", "", 
  "", "", "", "", "", "", "", "", "", "", "", ""}, 
 {"OWID_EUR", "", "Europe", "2020-12-09", 1.9121046*^7, 212636., 195061.143, 
  440190., 5270., 4740.286, 25539.675, 284.015, 260.54, 587.955, 7.039, 
  6.332, "", "", "", "", "", "", "", "", "", "", "", "", "", "", "", "", "", 
  "", 0., 0., "", 0., 0., 0., 0., "", 0., "", 7.48680069*^8, "", "", "", "", 
  "", "", "", "", "", "", "", "", "", ""}, {"OWID_EUR", "", "Europe", 
  "2020-12-10", 1.9359104*^7, 238058., 197004., 445660., 5470., 4737.571, 
  25857.646, 317.97, 263.135, 595.261, 7.306, 6.328, "", "", "", "", "", "", 
  "", "", "", "", "", "", "", "", "", "", "", "", 0., 0., "", 0., 0., 0., 0., 
  "", 0., "", 7.48680069*^8, "", "", "", "", "", "", "", "", "", "", "", "", 
  "", ""}, {"OWID_EUR", "", "Europe", "2020-12-11", 1.9590237*^7, 231133., 
  199319.571, 451373., 5713., 4746.286, 26166.366, 308.721, 266.228, 602.892, 
  7.631, 6.34, "", "", "", "", "", "", "", "", "", "", "", "", "", "", "", 
  "", "", "", 0., 0., "", 0., 0., 0., 0., "", 0., "", 7.48680069*^8, "", "", 
  "", "", "", "", "", "", "", "", "", "", "", ""}, 
 {"OWID_EUR", "", "Europe", "2020-12-12", 1.9792171*^7, 201934., 199587.857, 
  455743., 4370., 4772.857, 26436.086, 269.72, 266.586, 608.729, 5.837, 
  6.375, "", "", "", "", "", "", "", "", "", "", "", "", "", "", "", "", "", 
  "", 0., 0., "", 0., 0., 0., 0., "", 0., "", 7.48680069*^8, "", "", "", "", 
  "", "", "", "", "", "", "", "", "", ""}, {"OWID_EUR", "", "Europe", 
  "2020-12-13", 1.9961658*^7, 169487., 200597.714, 458851., 3108., 4764.714, 
  26662.467, 226.381, 267.935, 612.88, 4.151, 6.364, "", "", "", "", "", "", 
  "", "", "", "", "", "", "", "", "", "", "", "", 0., 0., "", 0., 0., 0., 0., 
  "", 0., "", 7.48680069*^8, "", "", "", "", "", "", "", "", "", "", "", "", 
  "", ""}, {"OWID_EUR", "", "Europe", "2020-12-14", 2.0120493*^7, 158835., 
  201580.571, 462934., 4083., 4780.857, 26874.621, 212.153, 269.248, 618.334, 
  5.454, 6.386, "", "", "", "", "", "", "", "", "", "", "", "", "", "", "", 
  "", "", "", 0., 0., "", 0., 0., 0., 0., "", 0., "", 7.48680069*^8, "", "", 
  "", "", "", "", "", "", "", "", "", "", "", ""}, 
 {"OWID_EUR", "", "Europe", "2020-12-15", 2.0333988*^7, 213495., 203654., 
  469241., 6307., 4903., 27159.783, 285.162, 272.017, 626.758, 8.424, 6.549, 
  "", "", "", "", "", "", "", "", "", "", "", "", "", "", "", "", "", "", 
  28500., 28500., "", 28500., 4071., 0., 0., "", 5., "", 7.48680069*^8, "", 
  "", "", "", "", "", "", "", "", "", "", "", "", ""}, 
 {"OWID_EUR", "", "Europe", "2020-12-16", 2.057561*^7, 241622., 207794.857, 
  475191., 5950., 5000.143, 27482.513, 322.731, 277.548, 634.705, 7.947, 
  6.679, "", "", "", "", "", "", "", "", "", "", "", "", "", "", "", "", "", 
  "", 28500., 28500., "", 0., 4071., 0., 0., "", 5., "", 7.48680069*^8, "", 
  "", "", "", "", "", "", "", "", "", "", "", "", ""}, 
 {"OWID_EUR", "", "Europe", "2020-12-17", 2.0830009*^7, 254399., 210129.286, 
  480649., 5458., 4998.429, 27822.31, 339.797, 280.666, 641.995, 7.29, 6.676, 
  "", "", "", "", "", "", "", "", "", "", "", "", "", "", "", "", "", "", 
  28501., 28501., "", 1., 4072., 0., 0., "", 5., "", 7.48680069*^8, "", "", 
  "", "", "", "", "", "", "", "", "", "", "", ""}, 
 {"OWID_EUR", "", "Europe", "2020-12-18", 2.107455*^7, 244541., 212044.714, 
  486362., 5713., 4998.429, 28148.94, 326.63, 283.225, 649.626, 7.631, 6.676, 
  "", "", "", "", "", "", "", "", "", "", "", "", "", "", "", "", "", "", 
  28501., 28501., "", 0., 4072., 0., 0., "", 5., "", 7.48680069*^8, "", "", 
  "", "", "", "", "", "", "", "", "", "", "", ""}, 
 {"OWID_EUR", "", "Europe", "2020-12-19", 2.1276787*^7, 202237., 212088., 
  490691., 4329., 4992.571, 28419.064, 270.125, 283.283, 655.408, 5.782, 
  6.668, "", "", "", "", "", "", "", "", "", "", "", "", "", "", "", "", "", 
  "", 28502., 28502., "", 1., 4072., 0., 0., "", 5., "", 7.48680069*^8, "", 
  "", "", "", "", "", "", "", "", "", "", "", "", ""}, 
 {"OWID_EUR", "", "Europe", "2020-12-20", 2.1446758*^7, 169971., 212157.143, 
  493675., 2984., 4974.857, 28646.092, 227.028, 283.375, 659.394, 3.986, 
  6.645, "", "", "", "", "", "", "", "", "", "", "", "", "", "", "", "", "", 
  "", 28502., 28502., "", 0., 4072., 0., 0., "", 5., "", 7.48680069*^8, "", 
  "", "", "", "", "", "", "", "", "", "", "", "", ""}, 
 {"OWID_EUR", "", "Europe", "2020-12-21", 2.1633835*^7, 187077., 216191.714, 
  497836., 4161., 4986., 28895.968, 249.876, 288.764, 664.952, 5.558, 6.66, 
  "", "", "", "", "", "", "", "", "", "", "", "", "", "", "", "", "", "", 
  28503., 28503., "", 1., 4072., 0., 0., "", 5., "", 7.48680069*^8, "", "", 
  "", "", "", "", "", "", "", "", "", "", "", ""}, 
 {"OWID_EUR", "", "Europe", "2020-12-22", 2.1870353*^7, 236518., 219480.714, 
  503983., 6147., 4963.143, 29211.881, 315.913, 293.157, 673.162, 8.21, 
  6.629, "", "", "", "", "", "", "", "", "", "", "", "", "", "", "", "", "", 
  "", 52004., 52004., "", 23501., 3358., 0.01, 0.01, "", 4., "", 
  7.48680069*^8, "", "", "", "", "", "", "", "", "", "", "", "", "", ""}, 
 {"OWID_EUR", "", "Europe", "2020-12-23", 2.2118363*^7, 248010., 220393.286, 
  509691., 5708., 4928.571, 29543.144, 331.263, 294.376, 680.786, 7.624, 
  6.583, "", "", "", "", "", "", "", "", "", "", "", "", "", "", "", "", "", 
  "", 52007., 52007., "", 3., 3358., 0.01, 0.01, "", 4., "", 7.48680069*^8, 
  "", "", "", "", "", "", "", "", "", "", "", "", "", ""}, 
 {"OWID_EUR", "", "Europe", "2020-12-24", 2.236823*^7, 249867., 219745.857, 
  514231., 4540., 4797.429, 29876.887, 333.743, 293.511, 686.85, 6.064, 
  6.408, "", "", "", "", "", "", "", "", "", "", "", "", "", "", "", "", "", 
  "", 52008., 52008., "", 1., 3358., 0.01, 0.01, "", 4., "", 7.48680069*^8, 
  "", "", "", "", "", "", "", "", "", "", "", "", "", ""}, 
 {"OWID_EUR", "", "Europe", "2020-12-25", 2.2548749*^7, 180519., 210599.857, 
  517742., 3511., 4482.857, 30118.004, 241.116, 281.295, 691.54, 4.69, 5.988, 
  "", "", "", "", "", "", "", "", "", "", "", "", "", "", "", "", "", "", 
  52008., 52008., "", 0., 3358., 0.01, 0.01, "", 4., "", 7.48680069*^8, "", 
  "", "", "", "", "", "", "", "", "", "", "", "", ""}, 
 {"OWID_EUR", "", "Europe", "2020-12-26", 2.2688499*^7, 139750., 201673.143, 
  520501., 2759., 4258.571, 30304.665, 186.662, 269.372, 695.225, 3.685, 
  5.688, "", "", "", "", "", "", "", "", "", "", "", "", "", "", "", "", "", 
  "", 52009., 52009., "", 1., 3358., 0.01, 0.01, "", 4., "", 7.48680069*^8, 
  "", "", "", "", "", "", "", "", "", "", "", "", "", ""}, 
 {"OWID_EUR", "", "Europe", "2020-12-27", 2.2823909*^7, 135410., 196735.857, 
  523334., 2833., 4237., 30485.53, 180.865, 262.777, 699.009, 3.784, 5.659, 
  "", "", "", "", "", "", "", "", "", "", "", "", "", "", "", "", "", "", 
  108507., 108490., 17., 56498., 11429., 0.01, 0.01, 0., 15., "", 
  7.48680069*^8, "", "", "", "", "", "", "", "", "", "", "", "", "", ""}, 
 {"OWID_EUR", "", "Europe", "2020-12-28", 2.2996534*^7, 172625., 194671.286, 
  527529., 4195., 4241.857, 30716.103, 230.572, 260.019, 704.612, 5.603, 
  5.666, "", "", "", "", "", "", "", "", "", "", "", "", "", "", "", "", "", 
  "", 147798., 146649., 55., 39291., 17042., 0.02, 0.02, 0., 23., "", 
  7.48680069*^8, "", "", "", "", "", "", "", "", "", "", "", "", "", ""}, 
 {"OWID_EUR", "", "Europe", "2020-12-29", 2.3241193*^7, 244659., 195834.286, 
  533935., 6406., 4278.857, 31042.89, 326.787, 261.573, 713.168, 8.556, 
  5.715, "", "", "", "", "", "", "", "", "", "", "", "", "", "", "", "", "", 
  "", 241511., 238272., 788., 93713., 27072., 0.03, 0.03, 0., 36., "", 
  7.48680069*^8, "", "", "", "", "", "", "", "", "", "", "", "", "", ""}, 
 {"OWID_EUR", "", "Europe", "2020-12-30", 2.3537199*^7, 296006., 202690.857, 
  540327., 6392., 4376.571, 31438.26, 395.37, 270.731, 721.706, 8.538, 5.846, 
  "", "", "", "", "", "", "", "", "", "", "", "", "", "", "", "", "", "", 
  391896., 387205., 920., 150385., 48556., 0.05, 0.05, 0., 65., "", 
  7.48680069*^8, "", "", "", "", "", "", "", "", "", "", "", "", "", ""}, 
 {"OWID_EUR", "", "Europe", "2020-12-31", 2.3807147*^7, 269948., 205559.571, 
  545487., 5160., 4465.143, 31798.826, 360.565, 274.563, 728.598, 6.892, 
  5.964, "", "", "", "", "", "", "", "", "", "", "", "", "", "", "", "", "", 
  "", 501149., 491421., 1069., 109253., 64163., 0.07, 0.07, 0., 86., "", 
  7.48680069*^8, "", "", "", "", "", "", "", "", "", "", "", "", "", ""}, 
 {"OWID_EUR", "", "Europe", "2021-01-01", 2.4016702*^7, 209555., 209707.571, 
  549256., 3769., 4502., 32078.725, 279.899, 280.103, 733.632, 5.034, 6.013, 
  "", "", "", "", "", "", "", "", "", "", "", "", "", "", "", "", "", "", 
  535684., 525949., 1076., 34535., 69097., 0.07, 0.07, 0., 92., "", 
  7.48680069*^8, "", "", "", "", "", "", "", "", "", "", "", "", "", ""}, 
 {"OWID_EUR", "", "Europe", "2021-01-02", 2.4176193*^7, 159491., 212527.714, 
  552052., 2796., 4507.286, 32291.755, 213.03, 283.87, 737.367, 3.735, 6.02, 
  "", "", "", "", "", "", "", "", "", "", "", "", "", "", "", "", "", "", 
  1.390118*^6, 1.3801*^6, 1372., 854434., 191158., 0.19, 0.18, 0., 255., "", 
  7.48680069*^8, "", "", "", "", "", "", "", "", "", "", "", "", "", ""}, 
 {"OWID_EUR", "", "Europe", "2021-01-03", 2.4344235*^7, 168042., 217189.429, 
  554966., 2914., 4518.857, 32516.206, 224.451, 290.096, 741.259, 3.892, 
  6.036, "", "", "", "", "", "", "", "", "", "", "", "", "", "", "", "", "", 
  "", 2.885273*^6, 2.846358*^6, 23379., 1.495155*^6, 396681., 0.39, 0.38, 0., 
  530., "", 7.48680069*^8, "", "", "", "", "", "", "", "", "", "", "", "", 
  "", ""}, {"OWID_EUR", "", "Europe", "2021-01-04", 2.4547999*^7, 203764., 
  221637.857, 559294., 4328., 4537.857, 32788.37, 272.164, 296.038, 747.04, 
  5.781, 6.061, "", "", "", "", "", "", "", "", "", "", "", "", "", "", "", 
  "", "", "", 3.162913*^6, 3.116909*^6, 23433., 277640., 430731., 0.42, 0.42, 
  0., 575., "", 7.48680069*^8, "", "", "", "", "", "", "", "", "", "", "", 
  "", "", ""}, {"OWID_EUR", "", "Europe", "2021-01-05", 2.482369*^7, 275691., 
  226071., 565893., 6599., 4565.429, 33156.606, 368.236, 301.959, 755.854, 
  8.814, 6.098, "", "", "", "", "", "", "", "", "", "", "", "", "", "", "", 
  "", "", "", 3.482383*^6, 3.42851*^6, 23478., 319470., 462982., 0.47, 0.46, 
  0., 618., "", 7.48680069*^8, "", "", "", "", "", "", "", "", "", "", "", 
  "", "", ""}, {"OWID_EUR", "", "Europe", "2021-01-06", 2.5093282*^7, 
  269592., 222297.571, 571435., 5542., 4444., 33516.696, 360.09, 296.919, 
  763.257, 7.402, 5.936, "", "", "", "", "", "", "", "", "", "", "", "", "", 
  "", "", "", "", "", 3.750807*^6, 3.686426*^6, 23507., 268424., 479844., 
  0.5, 0.49, 0., 641., "", 7.48680069*^8, "", "", "", "", "", "", "", "", "", 
  "", "", "", "", ""}, {"OWID_EUR", "", "Europe", "2021-01-07", 2.5414037*^7, 
  320755., 229555.714, 577059., 5624., 4510.286, 33945.123, 428.427, 306.614, 
  770.768, 7.512, 6.024, "", "", "", "", "", "", "", "", "", "", "", "", "", 
  "", "", "", "", "", 4.155271*^6, 4.065808*^6, 23524., 404464., 522017., 
  0.56, 0.54, 0., 697., "", 7.48680069*^8, "", "", "", "", "", "", "", "", 
  "", "", "", "", "", ""}, {"OWID_EUR", "", "Europe", "2021-01-08", 
  2.5688883*^7, 274846., 238883., 583184., 6125., 4846.857, 34312.23, 
  367.107, 319.072, 778.95, 8.181, 6.474, "", "", "", "", "", "", "", "", "", 
  "", "", "", "", "", "", "", "", "", 4.535706*^6, 4.442939*^6, 23873., 
  380435., 571432., 0.61, 0.59, 0., 763., "", 7.48680069*^8, "", "", "", "", 
  "", "", "", "", "", "", "", "", "", ""}, {"OWID_EUR", "", "Europe", 
  "2021-01-09", 2.59166*^7, 227717., 248629.571, 587511., 4327., 5065.571, 
  34616.388, 304.158, 332.091, 784.729, 5.78, 6.766, "", "", "", "", "", "", 
  "", "", "", "", "", "", "", "", "", "", "", "", 4.731043*^6, 4.638228*^6, 
  23931., 195337., 477275., 0.63, 0.62, 0., 637., "", 7.48680069*^8, "", "", 
  "", "", "", "", "", "", "", "", "", "", "", ""}, 
 {"OWID_EUR", "", "Europe", "2021-01-10", 2.6099534*^7, 182934., 250757., 
  590645., 3134., 5097., 34860.73, 244.342, 334.932, 788.915, 4.186, 6.808, 
  "", "", "", "", "", "", "", "", "", "", "", "", "", "", "", "", "", "", 
  6.257183*^6, 5.741812*^6, 393350., 1.52614*^6, 481701., 0.84, 0.77, 0.05, 
  643., "", 7.48680069*^8, "", "", "", "", "", "", "", "", "", "", "", "", 
  "", ""}, {"OWID_EUR", "", "Europe", "2021-01-11", 2.6312305*^7, 212771., 
  252043.714, 594923., 4278., 5089.857, 35144.925, 284.195, 336.651, 794.629, 
  5.714, 6.798, "", "", "", "", "", "", "", "", "", "", "", "", "", "", "", 
  "", "", "", 6.860932*^6, 6.3141*^6, 414180., 603749., 528288., 0.92, 0.84, 
  0.06, 706., "", 7.48680069*^8, "", "", "", "", "", "", "", "", "", "", "", 
  "", "", ""}, {"OWID_EUR", "", "Europe", "2021-01-12", 2.6549502*^7, 
  237197., 246544.571, 601639., 6716., 5106.571, 35461.745, 316.82, 329.306, 
  803.6, 8.97, 6.821, "", "", "", "", "", "", "", "", "", "", "", "", "", "", 
  "", "", "", "", 7.559064*^6, 6.984336*^6, 430325., 698132., 582383., 1.01, 
  0.93, 0.06, 778., "", 7.48680069*^8, "", "", "", "", "", "", "", "", "", 
  "", "", "", "", ""}, {"OWID_EUR", "", "Europe", "2021-01-13", 2.6812318*^7, 
  262816., 245576.571, 608285., 6646., 5264.286, 35812.785, 351.039, 328.013, 
  812.477, 8.877, 7.031, "", "", "", "", "", "", "", "", "", "", "", "", "", 
  "", "", "", "", "", 8.6596*^6, 8.022944*^6, 440283., 1.100536*^6, 701256., 
  1.16, 1.07, 0.06, 937., "", 7.48680069*^8, "", "", "", "", "", "", "", "", 
  "", "", "", "", "", ""}, {"OWID_EUR", "", "Europe", "2021-01-14", 
  2.7069554*^7, 257236., 236502.429, 614342., 6057., 5326.143, 36156.371, 
  343.586, 315.893, 820.567, 8.09, 7.114, "", "", "", "", "", "", "", "", "", 
  "", "", "", "", "", "", "", "", "", 9.532408*^6, 8.870775*^6, 445737., 
  872808., 768162., 1.27, 1.18, 0.06, 1026., "", 7.48680069*^8, "", "", "", 
  "", "", "", "", "", "", "", "", "", "", ""}, 
 {"OWID_EUR", "", "Europe", "2021-01-15", 2.731541*^7, 245856., 232361., 
  620011., 5669., 5261., 36484.756, 328.386, 310.361, 828.139, 7.572, 7.027, 
  "", "", "", "", "", "", "", "", "", "", "", "", "", "", "", "", "", "", 
  1.0410032*^7, 9.726199*^6, 450725., 877624., 839189., 1.39, 1.3, 0.06, 
  1121., "", 7.48680069*^8, "", "", "", "", "", "", "", "", "", "", "", "", 
  "", ""}, {"OWID_EUR", "", "Europe", "2021-01-16", 2.7500614*^7, 185204., 
  226287.714, 624955., 4944., 5349.143, 36732.131, 247.374, 302.249, 834.742, 
  6.604, 7.145, "", "", "", "", "", "", "", "", "", "", "", "", "", "", "", 
  "", "", "", 1.0931625*^7, 1.0237069*^7, 454361., 521593., 885797., 1.46, 
  1.37, 0.06, 1183., "", 7.48680069*^8, "", "", "", "", "", "", "", "", "", 
  "", "", "", "", ""}, {"OWID_EUR", "", "Europe", "2021-01-17", 2.7656535*^7, 
  155921., 222428.714, 628176., 3221., 5361.571, 36940.392, 208.261, 297.094, 
  839.045, 4.302, 7.161, "", "", "", "", "", "", "", "", "", "", "", "", "", 
  "", "", "", "", "", 1.1412483*^7, 1.0669843*^7, 482504., 480858., 736471., 
  1.52, 1.43, 0.06, 984., "", 7.48680069*^8, "", "", "", "", "", "", "", "", 
  "", "", "", "", "", ""}, {"OWID_EUR", "", "Europe", "2021-01-18", 
  2.7865855*^7, 209320., 221935.714, 632054., 3878., 5304.429, 37219.977, 
  279.585, 296.436, 844.224, 5.18, 7.085, "", "", "", "", "", "", "", "", "", 
  "", "", "", "", "", "", "", "", "", 1.2112297*^7, 1.1434841*^7, 526694., 
  699814., 750195., 1.62, 1.53, 0.07, 1002., "", 7.48680069*^8, "", "", "", 
  "", "", "", "", "", "", "", "", "", "", ""}, 
 {"OWID_EUR", "", "Europe", "2021-01-19", 2.8068453*^7, 202598., 216993., 
  639608., 7554., 5424.143, 37490.584, 270.607, 289.834, 854.314, 10.09, 
  7.245, "", "", "", "", "", "", "", "", "", "", "", "", "", "", "", "", "", 
  "", 1.302567*^7, 1.2264952*^7, 608723., 913373., 780944., 1.74, 1.64, 0.08, 
  1043., "", 7.48680069*^8, "", "", "", "", "", "", "", "", "", "", "", "", 
  "", ""}, {"OWID_EUR", "", "Europe", "2021-01-20", 2.8316681*^7, 248228., 
  214909., 646769., 7161., 5497.714, 37822.138, 331.554, 287.051, 863.879, 
  9.565, 7.343, "", "", "", "", "", "", "", "", "", "", "", "", "", "", "", 
  "", "", "", 1.4049056*^7, 1.3144142*^7, 718798., 1.023386*^6, 769922., 
  1.88, 1.76, 0.1, 1028., "", 7.48680069*^8, "", "", "", "", "", "", "", "", 
  "", "", "", "", "", ""}, {"OWID_EUR", "", "Europe", "2021-01-21", 
  2.854177*^7, 225089., 210316.571, 652867., 6098., 5503.571, 38122.786, 
  300.648, 280.916, 872.024, 8.145, 7.351, "", "", "", "", "", "", "", "", 
  "", "", "", "", "", "", "", "", "", "", 1.5146339*^7, 1.4087647*^7, 
  852796., 1.097283*^6, 801990., 2.02, 1.88, 0.11, 1071., "", 7.48680069*^8, 
  "", "", "", "", "", "", "", "", "", "", "", "", "", ""}, 
 {"OWID_EUR", "", "Europe", "2021-01-22", 2.8771784*^7, 230014., 208053.429, 
  659110., 6243., 5585.571, 38430.012, 307.226, 277.894, 880.363, 8.339, 
  7.461, "", "", "", "", "", "", "", "", "", "", "", "", "", "", "", "", "", 
  "", 1.620467*^7, 1.5031483*^7, 943623., 1.058331*^6, 827805., 2.16, 2.01, 
  0.13, 1106., "", 7.48680069*^8, "", "", "", "", "", "", "", "", "", "", "", 
  "", "", ""}, {"OWID_EUR", "", "Europe", "2021-01-23", 2.8941211*^7, 
  169427., 205799.571, 663574., 4464., 5517., 38656.313, 226.301, 274.883, 
  886.325, 5.962, 7.369, "", "", "", "", "", "", "", "", "", "", "", "", "", 
  "", "", "", "", "", 1.7022089*^7, 1.5750148*^7, 1.042028*^6, 817419., 
  870066., 2.27, 2.1, 0.14, 1162., "", 7.48680069*^8, "", "", "", "", "", "", 
  "", "", "", "", "", "", "", ""}, {"OWID_EUR", "", "Europe", "2021-01-24", 
  2.9080841*^7, 139630., 203472.286, 666718., 3144., 5506., 38842.814, 
  186.502, 271.775, 890.525, 4.199, 7.354, "", "", "", "", "", "", "", "", 
  "", "", "", "", "", "", "", "", "", "", 1.794309*^7, 1.6358153*^7, 
  1.137862*^6, 921001., 932944., 2.4, 2.18, 0.15, 1246., "", 7.48680069*^8, 
  "", "", "", "", "", "", "", "", "", "", "", "", "", ""}, 
 {"OWID_EUR", "", "Europe", "2021-01-25", 2.9275309*^7, 194468., 201350.571, 
  671312., 4594., 5608.286, 39102.562, 259.748, 268.941, 896.661, 6.136, 
  7.491, "", "", "", "", "", "", "", "", "", "", "", "", "", "", "", "", "", 
  "", 1.878537*^7, 1.7067214*^7, 1.360174*^6, 842280., 953296., 2.51, 2.28, 
  0.18, 1273., "", 7.48680069*^8, "", "", "", "", "", "", "", "", "", "", "", 
  "", "", ""}, {"OWID_EUR", "", "Europe", "2021-01-26", 2.9454387*^7, 
  179078., 197990.571, 677861., 6549., 5464.714, 39341.754, 239.192, 264.453, 
  905.408, 8.747, 7.299, "", "", "", "", "", "", "", "", "", "", "", "", "", 
  "", "", "", "", "", 1.9805973*^7, 1.7786279*^7, 1.631173*^6, 1.020603*^6, 
  968615., 2.65, 2.38, 0.22, 1294., "", 7.48680069*^8, "", "", "", "", "", 
  "", "", "", "", "", "", "", "", ""}, {"OWID_EUR", "", "Europe", 
  "2021-01-27", 2.9670798*^7, 216411., 193445.286, 684396., 6535., 5375.286, 
  39630.811, 289.057, 258.382, 914.137, 8.729, 7.18, "", "", "", "", "", "", 
  "", "", "", "", "", "", "", "", "", "", "", "", 2.0836579*^7, 1.8659298*^7, 
  1.889551*^6, 1.030606*^6, 969646., 2.78, 2.49, 0.25, 1295., "", 
  7.48680069*^8, "", "", "", "", "", "", "", "", "", "", "", "", "", ""}, 
 {"OWID_EUR", "", "Europe", "2021-01-28", 2.9881279*^7, 210481., 191358.429, 
  690817., 6421., 5421.429, 39911.947, 281.136, 255.594, 922.713, 8.576, 
  7.241, "", "", "", "", "", "", "", "", "", "", "", "", "", "", "", "", "", 
  "", 2.2023949*^7, 1.9481189*^7, 2.213218*^6, 1.18737*^6, 982516., 2.94, 
  2.6, 0.3, 1312., "", 7.48680069*^8, "", "", "", "", "", "", "", "", "", "", 
  "", "", "", ""}, {"OWID_EUR", "", "Europe", "2021-01-29", 3.0085277*^7, 
  203998., 187641.857, 696521., 5704., 5344.429, 40184.424, 272.477, 250.63, 
  930.332, 7.619, 7.138, "", "", "", "", "", "", "", "", "", "", "", "", "", 
  "", "", "", "", "", 2.3175355*^7, 2.0287585*^7, 2.505275*^6, 1.151406*^6, 
  995812., 3.1, 2.71, 0.33, 1330., "", 7.48680069*^8, "", "", "", "", "", "", 
  "", "", "", "", "", "", "", ""}, {"OWID_EUR", "", "Europe", "2021-01-30", 
  3.0241178*^7, 155901., 185709.571, 701309., 4788., 5390.714, 40392.658, 
  208.234, 248.049, 936.727, 6.395, 7.2, "", "", "", "", "", "", "", "", "", 
  "", "", "", "", "", "", "", "", "", 2.4160335*^7, 2.1084804*^7, 
  2.747134*^6, 984980., 1.019749*^6, 3.23, 2.82, 0.37, 1362., "", 
  7.48680069*^8, "", "", "", "", "", "", "", "", "", "", "", "", "", ""}, 
 {"OWID_EUR", "", "Europe", "2021-01-31", 3.0356871*^7, 115693., 182290., 
  703978., 2669., 5322.857, 40547.187, 154.529, 243.482, 940.292, 3.565, 
  7.11, "", "", "", "", "", "", "", "", "", "", "", "", "", "", "", "", "", 
  "", 2.5142673*^7, 2.1772507*^7, 3.039514*^6, 982338., 1.028512*^6, 3.36, 
  2.91, 0.41, 1374., "", 7.48680069*^8, "", "", "", "", "", "", "", "", "", 
  "", "", "", "", ""}, {"OWID_EUR", "", "Europe", "2021-02-01", 3.0527576*^7, 
  170705., 178895.286, 708475., 4497., 5309., 40775.195, 228.008, 238.948, 
  946.299, 6.007, 7.091, "", "", "", "", "", "", "", "", "", "", "", "", "", 
  "", "", "", "", "", 2.6036517*^7, 2.2323351*^7, 3.377039*^6, 893844., 
  1.035878*^6, 3.48, 2.98, 0.45, 1384., "", 7.48680069*^8, "", "", "", "", 
  "", "", "", "", "", "", "", "", "", ""}, {"OWID_EUR", "", "Europe", 
  "2021-02-02", 3.0687061*^7, 159485., 176096.286, 715230., 6755., 5338.429, 
  40988.217, 213.022, 235.209, 955.321, 9.023, 7.13, "", "", "", "", "", "", 
  "", "", "", "", "", "", "", "", "", "", "", "", 2.7182799*^7, 2.3038491*^7, 
  3.789457*^6, 1.146282*^6, 1.053832*^6, 3.63, 3.08, 0.51, 1408., "", 
  7.48680069*^8, "", "", "", "", "", "", "", "", "", "", "", "", "", ""}, 
 {"OWID_EUR", "", "Europe", "2021-02-03", 3.0873377*^7, 186316., 171797., 
  721206., 5976., 5258.571, 41237.076, 248.859, 229.467, 963.303, 7.982, 
  7.024, "", "", "", "", "", "", "", "", "", "", "", "", "", "", "", "", "", 
  "", 2.8504445*^7, 2.3845782*^7, 4.283107*^6, 1.321646*^6, 1.095409*^6, 
  3.81, 3.19, 0.57, 1463., "", 7.48680069*^8, "", "", "", "", "", "", "", "", 
  "", "", "", "", "", ""}, {"OWID_EUR", "", "Europe", "2021-02-04", 
  3.1032694*^7, 159317., 164487.857, 726165., 4959., 5049.714, 41449.873, 
  212.797, 219.704, 969.927, 6.624, 6.745, "", "", "", "", "", "", "", "", 
  "", "", "", "", "", "", "", "", "", "", 2.9893347*^7, 2.4692087*^7, 
  4.806271*^6, 1.388902*^6, 1.1242*^6, 3.99, 3.3, 0.64, 1502., "", 
  7.48680069*^8, "", "", "", "", "", "", "", "", "", "", "", "", "", ""}, 
 {"OWID_EUR", "", "Europe", "2021-02-05", 3.1229538*^7, 196844., 163465.857, 
  732094., 5929., 5081.857, 41712.795, 262.921, 218.339, 977.846, 7.919, 
  6.788, "", "", "", "", "", "", "", "", "", "", "", "", "", "", "", "", "", 
  "", 3.1105787*^7, 2.546831*^7, 5.223998*^6, 1.21244*^6, 1.132919*^6, 4.15, 
  3.4, 0.7, 1513., "", 7.48680069*^8, "", "", "", "", "", "", "", "", "", "", 
  "", "", "", ""}, {"OWID_EUR", "", "Europe", "2021-02-06", 3.136026*^7, 
  130722., 159868.857, 735661., 3567., 4907.429, 41887.398, 174.603, 213.534, 
  982.611, 4.764, 6.555, "", "", "", "", "", "", "", "", "", "", "", "", "", 
  "", "", "", "", "", 3.2011208*^7, 2.6160936*^7, 5.433952*^6, 905421., 
  1.121553*^6, 4.28, 3.49, 0.73, 1498., "", 7.48680069*^8, "", "", "", "", 
  "", "", "", "", "", "", "", "", "", ""}, {"OWID_EUR", "", "Europe", 
  "2021-02-07", 3.14693*^7, 109040., 158918.429, 738044., 2383., 4866.571, 
  42033.041, 145.643, 212.265, 985.794, 3.183, 6.5, "", "", "", "", "", "", 
  "", "", "", "", "", "", "", "", "", "", "", "", 3.2921746*^7, 2.6775156*^7, 
  5.728448*^6, 910538., 1.111296*^6, 4.4, 3.58, 0.77, 1484., "", 
  7.48680069*^8, "", "", "", "", "", "", "", "", "", "", "", "", "", ""}, 
 {"OWID_EUR", "", "Europe", "2021-02-08", 3.1595272*^7, 125972., 152528., 
  741980., 3936., 4786.429, 42201.3, 168.259, 203.729, 991.051, 5.257, 6.393, 
  "", "", "", "", "", "", "", "", "", "", "", "", "", "", "", "", "", "", 
  3.3759012*^7, 2.7311312*^7, 6.011449*^6, 837266., 1.103214*^6, 4.51, 3.65, 
  0.8, 1474., "", 7.48680069*^8, "", "", "", "", "", "", "", "", "", "", "", 
  "", "", ""}, {"OWID_EUR", "", "Europe", "2021-02-09", 3.1724462*^7, 
  129190., 148200.143, 747974., 5994., 4677.714, 42373.857, 172.557, 197.949, 
  999.057, 8.006, 6.248, "", "", "", "", "", "", "", "", "", "", "", "", "", 
  "", "", "", "", "", 3.491606*^7, 2.8053973*^7, 6.402403*^6, 1.157048*^6, 
  1.104752*^6, 4.66, 3.75, 0.86, 1476., "", 7.48680069*^8, "", "", "", "", 
  "", "", "", "", "", "", "", "", "", ""}, {"OWID_EUR", "", "Europe", 
  "2021-02-10", 3.1880727*^7, 156265., 143907.143, 753208., 5234., 4571.714, 
  42582.577, 208.721, 192.214, 1006.048, 6.991, 6.106, "", "", "", "", "", 
  "", "", "", "", "", "", "", "", "", "", "", "", "", 3.6192269*^7, 
  2.8871859*^7, 6.832577*^6, 1.276209*^6, 1.098261*^6, 4.83, 3.86, 0.91, 
  1467., "", 7.48680069*^8, "", "", "", "", "", "", "", "", "", "", "", "", 
  "", ""}, {"OWID_EUR", "", "Europe", "2021-02-11", 3.2035579*^7, 154852., 
  143269.286, 757921., 4713., 4536.571, 42789.411, 206.833, 191.362, 
  1012.343, 6.295, 6.059, "", "", "", "", "", "", "", "", "", "", "", "", "", 
  "", "", "", "", "", 3.7748558*^7, 2.9883366*^7, 7.349986*^6, 1.556289*^6, 
  1.122173*^6, 5.04, 3.99, 0.98, 1499., "", 7.48680069*^8, "", "", "", "", 
  "", "", "", "", "", "", "", "", "", ""}, {"OWID_EUR", "", "Europe", 
  "2021-02-12", 3.2183882*^7, 148303., 136334.857, 762637., 4716., 4363.286, 
  42987.497, 198.086, 182.1, 1018.642, 6.299, 5.828, "", "", "", "", "", "", 
  "", "", "", "", "", "", "", "", "", "", "", "", 3.9274384*^7, 3.0919743*^7, 
  7.814329*^6, 1.525826*^6, 1.166942*^6, 5.25, 4.13, 1.04, 1559., "", 
  7.48680069*^8, "", "", "", "", "", "", "", "", "", "", "", "", "", ""}, 
 {"OWID_EUR", "", "Europe", "2021-02-13", 3.2304952*^7, 121070., 134956., 
  765782., 3145., 4303., 43149.208, 161.711, 180.259, 1022.843, 4.201, 5.747, 
  "", "", "", "", "", "", "", "", "", "", "", "", "", "", "", "", "", "", 
  4.0197923*^7, 3.1638147*^7, 8.012579*^6, 923539., 1.169531*^6, 5.37, 4.23, 
  1.07, 1562., "", 7.48680069*^8, "", "", "", "", "", "", "", "", "", "", "", 
  "", "", ""}, {"OWID_EUR", "", "Europe", "2021-02-14", 3.2398908*^7, 93956., 
  132801.143, 767796., 2014., 4250.286, 43274.703, 125.496, 177.38, 1025.533, 
  2.69, 5.677, "", "", "", "", "", "", "", "", "", "", "", "", "", "", "", 
  "", "", "", 4.1275889*^7, 3.2802226*^7, 8.471862*^6, 1.077966*^6, 
  1.193449*^6, 5.51, 4.38, 1.13, 1594., "", 7.48680069*^8, "", "", "", "", 
  "", "", "", "", "", "", "", "", "", ""}, {"OWID_EUR", "", "Europe", 
  "2021-02-15", 3.2500974*^7, 102066., 129386., 770809., 3013., 4118.429, 
  43411.031, 136.328, 172.819, 1029.557, 4.024, 5.501, "", "", "", "", "", 
  "", "", "", "", "", "", "", "", "", "", "", "", "", 4.2186329*^7, 
  3.3414693*^7, 8.76987*^6, 910440., 1.203902*^6, 5.63, 4.46, 1.17, 1608., 
  "", 7.48680069*^8, "", "", "", "", "", "", "", "", "", "", "", "", "", ""}, 
 {"OWID_EUR", "", "Europe", "2021-02-16", 3.2624045*^7, 123071., 128511.857, 
  775517., 4708., 3934.714, 43575.415, 164.384, 171.651, 1035.846, 6.288, 
  5.256, "", "", "", "", "", "", "", "", "", "", "", "", "", "", "", "", "", 
  "", 4.3285917*^7, 3.4178688*^7, 9.105474*^6, 1.099588*^6, 1.195694*^6, 
  5.78, 4.57, 1.22, 1597., "", 7.48680069*^8, "", "", "", "", "", "", "", "", 
  "", "", "", "", "", ""}, {"OWID_EUR", "", "Europe", "2021-02-17", 
  3.2772052*^7, 148007., 127332.143, 780202., 4685., 3856.286, 43773.106, 
  197.691, 170.076, 1042.103, 6.258, 5.151, "", "", "", "", "", "", "", "", 
  "", "", "", "", "", "", "", "", "", "", 4.4725012*^7, 3.5194933*^7, 
  9.528337*^6, 1.439095*^6, 1.218963*^6, 5.97, 4.7, 1.27, 1628., "", 
  7.48680069*^8, "", "", "", "", "", "", "", "", "", "", "", "", "", ""}, 
 {"OWID_EUR", "", "Europe", "2021-02-18", 3.2926566*^7, 154514., 127283.857, 
  784089., 3887., 3738.286, 43979.488, 206.382, 170.011, 1047.295, 5.192, 
  4.993, "", "", "", "", "", "", "", "", "", "", "", "", "", "", "", "", "", 
  "", 4.6333352*^7, 3.6347785*^7, 9.983826*^6, 1.60834*^6, 1.226399*^6, 6.19, 
  4.85, 1.33, 1638., "", 7.48680069*^8, "", "", "", "", "", "", "", "", "", 
  "", "", "", "", ""}, {"OWID_EUR", "", "Europe", "2021-02-19", 3.3081632*^7, 
  155066., 128250., 788217., 4128., 3654.286, 44186.607, 207.119, 171.301, 
  1052.809, 5.514, 4.881, "", "", "", "", "", "", "", "", "", "", "", "", "", 
  "", "", "", "", "", 4.7606663*^7, 3.7265973*^7, 1.0337843*^7, 1.273311*^6, 
  1.190326*^6, 6.36, 4.98, 1.38, 1590., "", 7.48680069*^8, "", "", "", "", 
  "", "", "", "", "", "", "", "", "", ""}, {"OWID_EUR", "", "Europe", 
  "2021-02-20", 3.3210491*^7, 128859., 129362.714, 790838., 2621., 3579.429, 
  44358.722, 172.115, 172.788, 1056.31, 3.501, 4.781, "", "", "", "", "", "", 
  "", "", "", "", "", "", "", "", "", "", "", "", 4.8457997*^7, 3.794893*^7, 
  1.0506233*^7, 851334., 1.180011*^6, 6.47, 5.07, 1.4, 1576., "", 
  7.48680069*^8, "", "", "", "", "", "", "", "", "", "", "", "", "", ""}, 
 {"OWID_EUR", "", "Europe", "2021-02-21", 3.3322468*^7, 111977., 131937.143, 
  792674., 1836., 3554., 44508.288, 149.566, 176.226, 1058.762, 2.452, 4.747, 
  "", "", "", "", "", "", "", "", "", "", "", "", "", "", "", "", "", "", 
  4.9449482*^7, 3.867951*^7, 1.0767139*^7, 991485., 1.167656*^6, 6.6, 5.17, 
  1.44, 1560., "", 7.48680069*^8, "", "", "", "", "", "", "", "", "", "", "", 
  "", "", ""}, {"OWID_EUR", "", "Europe", "2021-02-22", 3.3425914*^7, 
  103446., 132134.286, 795531., 2857., 3531.714, 44646.459, 138.171, 176.49, 
  1062.578, 3.816, 4.717, "", "", "", "", "", "", "", "", "", "", "", "", "", 
  "", "", "", "", "", 5.0382606*^7, 3.9365545*^7, 1.1015357*^7, 933124., 
  1.170897*^6, 6.73, 5.26, 1.47, 1564., "", 7.48680069*^8, "", "", "", "", 
  "", "", "", "", "", "", "", "", "", ""}, {"OWID_EUR", "", "Europe", 
  "2021-02-23", 3.3560617*^7, 134703., 133796., 799677., 4146., 3451.429, 
  44826.38, 179.921, 178.709, 1068.116, 5.538, 4.61, "", "", "", "", "", "", 
  "", "", "", "", "", "", "", "", "", "", "", "", 5.1854013*^7, 4.0269383*^7, 
  1.1582172*^7, 1.471407*^6, 1.224014*^6, 6.93, 5.38, 1.55, 1635., "", 
  7.48680069*^8, "", "", "", "", "", "", "", "", "", "", "", "", "", ""}, 
 {"OWID_EUR", "", "Europe", "2021-02-24", 3.3732579*^7, 171962., 137218.143, 
  803418., 3741., 3316.571, 45056.067, 229.687, 183.28, 1073.113, 4.997, 
  4.43, "", "", "", "", "", "", "", "", "", "", "", "", "", "", "", "", "", 
  "", 5.3594392*^7, 4.1598808*^7, 1.199311*^7, 1.740379*^6, 1.267054*^6, 
  7.16, 5.56, 1.6, 1692., "", 7.48680069*^8, "", "", "", "", "", "", "", "", 
  "", "", "", "", "", ""}, {"OWID_EUR", "", "Europe", "2021-02-25", 
  3.3902678*^7, 170099., 139444.571, 806567., 3149., 3211.143, 45283.265, 
  227.199, 186.254, 1077.319, 4.206, 4.289, "", "", "", "", "", "", "", "", 
  "", "", "", "", "", "", "", "", "", "", 5.5233473*^7, 4.2879171*^7, 
  1.2348453*^7, 1.639081*^6, 1.271446*^6, 7.38, 5.73, 1.65, 1698., "", 
  7.48680069*^8, "", "", "", "", "", "", "", "", "", "", "", "", "", ""}, 
 {"OWID_EUR", "", "Europe", "2021-02-26", 3.4068209*^7, 165531., 140939.571, 
  810410., 3843., 3170.429, 45504.362, 221.097, 188.251, 1082.452, 5.133, 
  4.235, "", "", "", "", "", "", "", "", "", "", "", "", "", "", "", "", "", 
  "", 5.7023729*^7, 4.4247616*^7, 1.277015*^7, 1.790256*^6, 1.345295*^6, 
  7.62, 5.91, 1.71, 1797., "", 7.48680069*^8, "", "", "", "", "", "", "", "", 
  "", "", "", "", "", ""}, {"OWID_EUR", "", "Europe", "2021-02-27", 
  3.4213731*^7, 145522., 143320., 813018., 2608., 3168.571, 45698.734, 
  194.371, 191.43, 1085.935, 3.483, 4.232, "", "", "", "", "", "", "", "", 
  "", "", "", "", "", "", "", "", "", "", 5.8146071*^7, 4.5224813*^7, 
  1.2915307*^7, 1.122342*^6, 1.384011*^6, 7.77, 6.04, 1.73, 1849., "", 
  7.48680069*^8, "", "", "", "", "", "", "", "", "", "", "", "", "", ""}, 
 {"OWID_EUR", "", "Europe", "2021-02-28", 3.4331959*^7, 118228., 144213., 
  814810., 1792., 3162.286, 45856.649, 157.915, 192.623, 1088.329, 2.394, 
  4.224, "", "", "", "", "", "", "", "", "", "", "", "", "", "", "", "", "", 
  "", 5.9441675*^7, 4.6250009*^7, 1.3185715*^7, 1.295604*^6, 1.427456*^6, 
  7.94, 6.18, 1.76, 1907., "", 7.48680069*^8, "", "", "", "", "", "", "", "", 
  "", "", "", "", "", ""}, {"OWID_EUR", "", "Europe", "2021-03-01", 
  3.4433651*^7, 101692., 143962.429, 817560., 2750., 3147., 45992.477, 
  135.828, 192.288, 1092.002, 3.673, 4.203, "", "", "", "", "", "", "", "", 
  "", "", "", "", "", "", "", "", "", "", 6.0587628*^7, 4.7156726*^7, 
  1.3420783*^7, 1.145953*^6, 1.45786*^6, 8.09, 6.3, 1.79, 1947., "", 
  7.48680069*^8, "", "", "", "", "", "", "", "", "", "", "", "", "", ""}, 
 {"OWID_EUR", "", "Europe", "2021-03-02", 3.450198*^7, 68329., 134480.429, 
  821285., 3725., 3086.857, 46083.743, 91.266, 179.623, 1096.977, 4.975, 
  4.123, "", "", "", "", "", "", "", "", "", "", "", "", "", "", "", "", "", 
  "", 6.6185382*^7, 5.1366332*^7, 1.4806949*^7, 5.597754*^6, 2.047338*^6, 
  8.84, 6.86, 1.98, 2735., "", 7.48680069*^8, "", "", "", "", "", "", "", "", 
  "", "", "", "", "", ""}, {"OWID_EUR", "", "Europe", "2021-03-03", 
  3.4677407*^7, 175427., 134975.429, 825306., 4021., 3126.857, 46318.058, 
  234.315, 180.285, 1102.348, 5.371, 4.176, "", "", "", "", "", "", "", "", 
  "", "", "", "", "", "", "", "", "", "", 6.820816*^7, 5.2825178*^7, 
  1.5369395*^7, 2.022778*^6, 2.087681*^6, 9.11, 7.06, 2.05, 2788., "", 
  7.48680069*^8, "", "", "", "", "", "", "", "", "", "", "", "", "", ""}, 
 {"OWID_EUR", "", "Europe", "2021-03-04", 3.4852852*^7, 175445., 135739.143, 
  828647., 3341., 3154.286, 46552.397, 234.339, 181.305, 1106.811, 4.463, 
  4.213, "", "", "", "", "", "", "", "", "", "", "", "", "", "", "", "", "", 
  "", 7.0882563*^7, 5.4874542*^7, 1.5996834*^7, 2.674403*^6, 2.235584*^6, 
  9.47, 7.33, 2.14, 2986., "", 7.48680069*^8, "", "", "", "", "", "", "", "", 
  "", "", "", "", "", ""}, {"OWID_EUR", "", "Europe", "2021-03-05", 
  3.5028108*^7, 175256., 137128.429, 832431., 3784., 3145.857, 46786.484, 
  234.087, 183.16, 1111.865, 5.054, 4.202, "", "", "", "", "", "", "", "", 
  "", "", "", "", "", "", "", "", "", "", 7.2985957*^7, 5.6510828*^7, 
  1.6463951*^7, 2.103394*^6, 2.280318*^6, 9.75, 7.55, 2.2, 3046., "", 
  7.48680069*^8, "", "", "", "", "", "", "", "", "", "", "", "", "", ""}, 
 {"OWID_EUR", "", "Europe", "2021-03-06", 3.5183492*^7, 155384., 138537.286, 
  834885., 2454., 3123.857, 46994.028, 207.544, 185.042, 1115.143, 3.278, 
  4.172, "", "", "", "", "", "", "", "", "", "", "", "", "", "", "", "", "", 
  "", 7.4816496*^7, 5.7969547*^7, 1.6835782*^7, 1.830539*^6, 2.381489*^6, 
  9.99, 7.74, 2.25, 3181., "", 7.48680069*^8, "", "", "", "", "", "", "", "", 
  "", "", "", "", "", ""}, {"OWID_EUR", "", "Europe", "2021-03-07", 
  3.5311994*^7, 128502., 140005., 836650., 1765., 3120., 47165.666, 171.638, 
  187.002, 1117.5, 2.357, 4.167, "", "", "", "", "", "", "", "", "", "", "", 
  "", "", "", "", "", "", "", 7.6345017*^7, 5.9202611*^7, 1.7131239*^7, 
  1.528521*^6, 2.414763*^6, 10.2, 7.91, 2.29, 3225., "", 7.48680069*^8, "", 
  "", "", "", "", "", "", "", "", "", "", "", "", ""}, 
 {"OWID_EUR", "", "Europe", "2021-03-08", 3.5413508*^7, 101514., 139979.571, 
  839436., 2786., 3125.143, 47301.257, 135.591, 186.968, 1121.221, 3.721, 
  4.174, "", "", "", "", "", "", "", "", "", "", "", "", "", "", "", "", "", 
  "", 7.7757405*^7, 6.0309561*^7, 1.7436803*^7, 1.412388*^6, 2.452825*^6, 
  10.39, 8.06, 2.33, 3276., "", 7.48680069*^8, "", "", "", "", "", "", "", 
  "", "", "", "", "", "", ""}, {"OWID_EUR", "", "Europe", "2021-03-09", 
  3.556525*^7, 151742., 151895.714, 842912., 3476., 3089.571, 47503.936, 
  202.679, 202.885, 1125.864, 4.643, 4.127, "", "", "", "", "", "", "", "", 
  "", "", "", "", "", "", "", "", "", "", 7.9408016*^7, 6.1592669*^7, 
  1.7804316*^7, 1.650611*^6, 1.888948*^6, 10.61, 8.23, 2.38, 2523., "", 
  7.48680069*^8, "", "", "", "", "", "", "", "", "", "", "", "", "", ""}, 
 {"OWID_EUR", "", "Europe", "2021-03-10", 3.575932*^7, 194070., 154559., 
  846511., 3599., 3029.286, 47763.152, 259.216, 206.442, 1130.671, 4.807, 
  4.046, "", "", "", "", "", "", "", "", "", "", "", "", "", "", "", "", "", 
  "", 8.1524123*^7, 6.3013279*^7, 1.8494004*^7, 2.116107*^6, 1.90228*^6, 
  10.89, 8.42, 2.47, 2541., "", 7.48680069*^8, "", "", "", "", "", "", "", 
  "", "", "", "", "", "", ""}, {"OWID_EUR", "", "Europe", "2021-03-11", 
  3.5945097*^7, 185777., 156035., 849944., 3433., 3042.429, 48011.291, 
  248.139, 208.413, 1135.257, 4.585, 4.064, "", "", "", "", "", "", "", "", 
  "", "", "", "", "", "", "", "", "", "", 8.3992235*^7, 6.4727188*^7, 
  1.9248207*^7, 2.468112*^6, 1.87281*^6, 11.22, 8.65, 2.57, 2501., "", 
  7.48680069*^8, "", "", "", "", "", "", "", "", "", "", "", "", "", ""}, 
 {"OWID_EUR", "", "Europe", "2021-03-12", 3.613687*^7, 191773., 158394.571, 
  853314., 3370., 2983.286, 48267.44, 256.148, 211.565, 1139.758, 4.501, 
  3.985, "", "", "", "", "", "", "", "", "", "", "", "", "", "", "", "", "", 
  "", 8.6093246*^7, 6.6319721*^7, 1.975743*^7, 2.101011*^6, 1.87247*^6, 11.5, 
  8.86, 2.64, 2501., "", 7.48680069*^8, "", "", "", "", "", "", "", "", "", 
  "", "", "", "", ""}, {"OWID_EUR", "", "Europe", "2021-03-13", 3.632051*^7, 
  183640., 162431.143, 855941., 2627., 3008., 48512.725, 245.285, 216.957, 
  1143.267, 3.509, 4.018, "", "", "", "", "", "", "", "", "", "", "", "", "", 
  "", "", "", "", "", 8.774449*^7, 6.7688424*^7, 2.0039981*^7, 1.651244*^6, 
  1.846856*^6, 11.72, 9.04, 2.68, 2467., "", 7.48680069*^8, "", "", "", "", 
  "", "", "", "", "", "", "", "", "", ""}, {"OWID_EUR", "", "Europe", 
  "2021-03-14", 3.6467605*^7, 147095., 165087.286, 857982., 2041., 3047.429, 
  48709.197, 196.472, 220.504, 1145.993, 2.726, 4.07, "", "", "", "", "", "", 
  "", "", "", "", "", "", "", "", "", "", "", "", 8.916325*^7, 6.8790228*^7, 
  2.0356937*^7, 1.41876*^6, 1.831176*^6, 11.91, 9.19, 2.72, 2446., "", 
  7.48680069*^8, "", "", "", "", "", "", "", "", "", "", "", "", "", ""}, 
 {"OWID_EUR", "", "Europe", "2021-03-15", 3.6589777*^7, 122172., 168038.429, 
  860892., 2910., 3065.143, 48872.38, 163.183, 224.446, 1149.88, 3.887, 
  4.094, "", "", "", "", "", "", "", "", "", "", "", "", "", "", "", "", "", 
  "", 9.0829689*^7, 7.0054336*^7, 2.0759269*^7, 1.666439*^6, 1.867469*^6, 
  12.13, 9.36, 2.77, 2494., "", 7.48680069*^8, "", "", "", "", "", "", "", 
  "", "", "", "", "", "", ""}, {"OWID_EUR", "", "Europe", "2021-03-16", 
  3.6776096*^7, 186319., 172978., 864581., 3689., 3095.571, 49121.244, 
  248.863, 231.044, 1154.807, 4.927, 4.135, "", "", "", "", "", "", "", "", 
  "", "", "", "", "", "", "", "", "", "", 9.2447411*^7, 7.1248381*^7, 
  2.118296*^7, 1.617722*^6, 1.862771*^6, 12.35, 9.52, 2.83, 2488., "", 
  7.48680069*^8, "", "", "", "", "", "", "", "", "", "", "", "", "", ""}, 
 {"OWID_EUR", "", "Europe", "2021-03-17", 3.6983691*^7, 207595., 174910.143, 
  867963., 3382., 3064.571, 49398.525, 277.281, 233.625, 1159.324, 4.517, 
  4.093, "", "", "", "", "", "", "", "", "", "", "", "", "", "", "", "", "", 
  "", 9.4895567*^7, 7.2578828*^7, 2.2290935*^7, 2.448156*^6, 1.910206*^6, 
  12.68, 9.69, 2.98, 2551., "", 7.48680069*^8, "", "", "", "", "", "", "", 
  "", "", "", "", "", "", ""}, {"OWID_EUR", "", "Europe", "2021-03-18", 
  3.7215269*^7, 231578., 181453.143, 871566., 3603., 3088.857, 49707.84, 
  309.315, 242.364, 1164.137, 4.812, 4.126, "", "", "", "", "", "", "", "", 
  "", "", "", "", "", "", "", "", "", "", 9.7064758*^7, 7.4056766*^7, 
  2.2982188*^7, 2.169191*^6, 1.867503*^6, 12.96, 9.89, 3.07, 2494., "", 
  7.48680069*^8, "", "", "", "", "", "", "", "", "", "", "", "", "", ""}, 
 {"OWID_EUR", "", "Europe", "2021-03-19", 3.7430979*^7, 215710., 184872.714, 
  874930., 3364., 3088., 49995.96, 288.12, 246.932, 1168.63, 4.493, 4.125, 
  "", "", "", "", "", "", "", "", "", "", "", "", "", "", "", "", "", "", 
  9.9503251*^7, 7.5758314*^7, 2.3718209*^7, 2.438493*^6, 1.915715*^6, 13.29, 
  10.12, 3.17, 2559., "", 7.48680069*^8, "", "", "", "", "", "", "", "", "", 
  "", "", "", "", ""}, {"OWID_EUR", "", "Europe", "2021-03-20", 3.7625364*^7, 
  194385., 186407.714, 877655., 2725., 3102., 50255.597, 259.637, 248.982, 
  1172.27, 3.64, 4.143, "", "", "", "", "", "", "", "", "", "", "", "", "", 
  "", "", "", "", "", 1.01451121*^8, 7.73195*^7, 2.4104896*^7, 1.94787*^6, 
  1.95809*^6, 13.55, 10.33, 3.22, 2615., "", 7.48680069*^8, "", "", "", "", 
  "", "", "", "", "", "", "", "", "", ""}, {"OWID_EUR", "", "Europe", 
  "2021-03-21", 3.778663*^7, 161266., 188432.143, 879694., 2039., 3101.714, 
  50470.998, 215.4, 251.686, 1174.993, 2.723, 4.143, "", "", "", "", "", "", 
  "", "", "", "", "", "", "", "", "", "", "", "", 1.02864061*^8, 
  7.8327329*^7, 2.4510007*^7, 1.41294*^6, 1.957259*^6, 13.74, 10.46, 3.27, 
  2614., "", 7.48680069*^8, "", "", "", "", "", "", "", "", "", "", "", "", 
  "", ""}, {"OWID_EUR", "", "Europe", "2021-03-22", 3.7938677*^7, 152047., 
  192700., 883031., 3337., 3162.714, 50674.084, 203.087, 257.386, 1179.45, 
  4.457, 4.224, "", "", "", "", "", "", "", "", "", "", "", "", "", "", "", 
  "", "", "", 1.04704585*^8, 7.9564835*^7, 2.5098166*^7, 1.840524*^6, 
  1.982128*^6, 13.99, 10.63, 3.35, 2647., "", 7.48680069*^8, "", "", "", "", 
  "", "", "", "", "", "", "", "", "", ""}, {"OWID_EUR", "", "Europe", 
  "2021-03-23", 3.8118405*^7, 179728., 191758.429, 886996., 3965., 3202.143, 
  50914.144, 240.06, 256.129, 1184.746, 5.296, 4.277, "", "", "", "", "", "", 
  "", "", "", "", "", "", "", "", "", "", "", "", 1.06743015*^8, 8.101158*^7, 
  2.5686392*^7, 2.03843*^6, 2.042229*^6, 14.26, 10.82, 3.43, 2728., "", 
  7.48680069*^8, "", "", "", "", "", "", "", "", "", "", "", "", "", ""}, 
 {"OWID_EUR", "", "Europe", "2021-03-24", 3.8374597*^7, 256192., 198700.857, 
  890695., 3699., 3247.429, 51256.336, 342.192, 265.402, 1189.687, 4.941, 
  4.338, "", "", "", "", "", "", "", "", "", "", "", "", "", "", "", "", "", 
  "", 1.09221043*^8, 8.2646036*^7, 2.6527664*^7, 2.478028*^6, 2.046497*^6, 
  14.59, 11.04, 3.54, 2733., "", 7.48680069*^8, "", "", "", "", "", "", "", 
  "", "", "", "", "", "", ""}, {"OWID_EUR", "", "Europe", "2021-03-25", 
  3.8627579*^7, 252982., 201758.571, 894787., 4092., 3317.286, 51594.24, 
  337.904, 269.486, 1195.153, 5.466, 4.431, "", "", "", "", "", "", "", "", 
  "", "", "", "", "", "", "", "", "", "", 1.11665327*^8, 8.4316545*^7, 
  2.7296086*^7, 2.444284*^6, 2.085796*^6, 14.91, 11.26, 3.65, 2786., "", 
  7.48680069*^8, "", "", "", "", "", "", "", "", "", "", "", "", "", ""}, 
 {"OWID_EUR", "", "Europe", "2021-03-26", 3.8866698*^7, 239119., 205102.714, 
  899303., 4516., 3481.857, 51913.627, 319.387, 273.952, 1201.185, 6.032, 
  4.651, "", "", "", "", "", "", "", "", "", "", "", "", "", "", "", "", "", 
  "", 1.14779648*^8, 8.6443745*^7, 2.8280309*^7, 3.114321*^6, 2.182342*^6, 
  15.33, 11.55, 3.78, 2915., "", 7.48680069*^8, "", "", "", "", "", "", "", 
  "", "", "", "", "", "", ""}, {"OWID_EUR", "", "Europe", "2021-03-27", 
  3.9085196*^7, 218498., 208547.429, 902199., 2896., 3506.286, 52205.471, 
  291.844, 278.553, 1205.053, 3.868, 4.683, "", "", "", "", "", "", "", "", 
  "", "", "", "", "", "", "", "", "", "", 1.16548727*^8, 8.7708728*^7, 
  2.8782578*^7, 1.769079*^6, 2.156801*^6, 15.57, 11.72, 3.84, 2881., "", 
  7.48680069*^8, "", "", "", "", "", "", "", "", "", "", "", "", "", ""}, 
 {"OWID_EUR", "", "Europe", "2021-03-28", 3.9248271*^7, 163075., 208805.857, 
  904261., 2062., 3509.571, 52423.288, 217.817, 278.899, 1207.807, 2.754, 
  4.688, "", "", "", "", "", "", "", "", "", "", "", "", "", "", "", "", "", 
  "", 1.18332451*^8, 8.8983157*^7, 2.927795*^7, 1.783724*^6, 2.20977*^6, 
  15.81, 11.89, 3.91, 2952., "", 7.48680069*^8, "", "", "", "", "", "", "", 
  "", "", "", "", "", "", ""}, {"OWID_EUR", "", "Europe", "2021-03-29", 
  3.9387528*^7, 139257., 206978.714, 907223., 2962., 3456., 52609.292, 
  186.003, 276.458, 1211.763, 3.956, 4.616, "", "", "", "", "", "", "", "", 
  "", "", "", "", "", "", "", "", "", "", 1.23163625*^8, 9.1700988*^7, 
  3.1391292*^7, 4.831174*^6, 2.637006*^6, 16.45, 12.25, 4.19, 3522., "", 
  7.48680069*^8, "", "", "", "", "", "", "", "", "", "", "", "", "", ""}, 
 {"OWID_EUR", "", "Europe", "2021-03-30", 3.9592373*^7, 204845., 210566.857, 
  911194., 3971., 3456.857, 52882.9, 273.608, 281.251, 1217.067, 5.304, 
  4.617, "", "", "", "", "", "", "", "", "", "", "", "", "", "", "", "", "", 
  "", 1.25808623*^8, 9.3406168*^7, 3.2289789*^7, 2.644998*^6, 2.723658*^6, 
  16.8, 12.48, 4.31, 3638., "", 7.48680069*^8, "", "", "", "", "", "", "", 
  "", "", "", "", "", "", ""}, {"OWID_EUR", "", "Europe", "2021-03-31", 
  3.9848358*^7, 255985., 210537.286, 915235., 4041., 3505.714, 53224.815, 
  341.915, 281.211, 1222.465, 5.397, 4.683, "", "", "", "", "", "", "", "", 
  "", "", "", "", "", "", "", "", "", "", 1.28852158*^8, 9.5380611*^7, 
  3.3337914*^7, 3.043535*^6, 2.804445*^6, 17.21, 12.74, 4.45, 3746., "", 
  7.48680069*^8, "", "", "", "", "", "", "", "", "", "", "", "", "", ""}, 
 {"OWID_EUR", "", "Europe", "2021-04-01", 4.0099507*^7, 251149., 210275.429, 
  919115., 3880., 3475.429, 53560.27, 335.456, 280.862, 1227.647, 5.182, 
  4.642, "", "", "", "", "", "", "", "", "", "", "", "", "", "", "", "", "", 
  "", 1.32063168*^8, 9.7363118*^7, 3.4549763*^7, 3.21101*^6, 2.913977*^6, 
  17.64, 13., 4.61, 3892., "", 7.48680069*^8, "", "", "", "", "", "", "", "", 
  "", "", "", "", "", ""}, {"OWID_EUR", "", "Europe", "2021-04-02", 
  4.0316339*^7, 216832., 207091.571, 922735., 3620., 3347.429, 53849.89, 
  289.619, 276.609, 1232.482, 4.835, 4.471, "", "", "", "", "", "", "", "", 
  "", "", "", "", "", "", "", "", "", "", 1.34263006*^8, 9.8757582*^7, 
  3.5338496*^7, 2.199838*^6, 2.783337*^6, 17.93, 13.19, 4.72, 3718., "", 
  7.48680069*^8, "", "", "", "", "", "", "", "", "", "", "", "", "", ""}, 
 {"OWID_EUR", "", "Europe", "2021-04-03", 4.0469351*^7, 153012., 197736.429, 
  925747., 3012., 3364., 54054.265, 204.376, 264.113, 1236.505, 4.023, 4.493, 
  "", "", "", "", "", "", "", "", "", "", "", "", "", "", "", "", "", "", 
  1.3609941*^8, 9.9985373*^7, 3.5934135*^7, 1.836404*^6, 2.792955*^6, 18.18, 
  13.35, 4.8, 3731., "", 7.48680069*^8, "", "", "", "", "", "", "", "", "", 
  "", "", "", "", ""}, {"OWID_EUR", "", "Europe", "2021-04-04", 4.0668575*^7, 
  199224., 202900.571, 928234., 2487., 3424.714, 54320.366, 266.1, 271.011, 
  1239.827, 3.322, 4.574, "", "", "", "", "", "", "", "", "", "", "", "", "", 
  "", "", "", "", "", 1.37664858*^8, 1.01105359*^8, 3.6370694*^7, 
  1.565448*^6, 2.761772*^6, 18.39, 13.5, 4.86, 3689., "", 7.48680069*^8, "", 
  "", "", "", "", "", "", "", "", "", "", "", "", ""}, 
 {"OWID_EUR", "", "Europe", "2021-04-05", 4.0776189*^7, 107614., 198380.143, 
  930862., 2628., 3377., 54464.104, 143.738, 264.973, 1243.337, 3.51, 4.511, 
  "", "", "", "", "", "", "", "", "", "", "", "", "", "", "", "", "", "", 
  1.38907096*^8, 1.02015571*^8, 3.6691972*^7, 1.242238*^6, 2.249067*^6, 
  18.55, 13.63, 4.9, 3004., "", 7.48680069*^8, "", "", "", "", "", "", "", 
  "", "", "", "", "", "", ""}, {"OWID_EUR", "", "Europe", "2021-04-06", 
  4.0907222*^7, 131033., 187835.571, 933980., 3118., 3255.143, 54639.122, 
  175.019, 250.889, 1247.502, 4.165, 4.348, "", "", "", "", "", "", "", "", 
  "", "", "", "", "", "", "", "", "", "", 1.41403547*^8, 1.03654695*^8, 
  3.7534467*^7, 2.496451*^6, 2.227846*^6, 18.89, 13.84, 5.01, 2976., "", 
  7.48680069*^8, "", "", "", "", "", "", "", "", "", "", "", "", "", ""}, 
 {"OWID_EUR", "", "Europe", "2021-04-07", 4.1069406*^7, 162184., 174435.429, 
  938447., 4467., 3316., 54855.749, 216.627, 232.991, 1253.469, 5.967, 4.429, 
  "", "", "", "", "", "", "", "", "", "", "", "", "", "", "", "", "", "", 
  1.45389511*^8, 1.06195404*^8, 3.8969007*^7, 3.985964*^6, 2.362479*^6, 
  19.42, 14.18, 5.21, 3156., "", 7.48680069*^8, "", "", "", "", "", "", "", 
  "", "", "", "", "", "", ""}, {"OWID_EUR", "", "Europe", "2021-04-08", 
  4.1352287*^7, 282881., 178968.571, 943315., 4868., 3457.143, 55233.589, 
  377.84, 239.045, 1259.971, 6.502, 4.618, "", "", "", "", "", "", "", "", 
  "", "", "", "", "", "", "", "", "", "", 1.49385259*^8, 1.09040925*^8, 
  4.0109087*^7, 3.995748*^6, 2.474584*^6, 19.95, 14.56, 5.36, 3305., "", 
  7.48680069*^8, "", "", "", "", "", "", "", "", "", "", "", "", "", ""}, 
 {"OWID_EUR", "", "Europe", "2021-04-09", 4.1527763*^7, 175476., 173060.571, 
  947473., 4158., 3534., 55467.969, 234.38, 231.154, 1265.525, 5.554, 4.72, 
  "", "", "", "", "", "", "", "", "", "", "", "", "", "", "", "", "", "", 
  1.532673*^8, 1.11765127*^8, 4.1258861*^7, 3.882041*^6, 2.714899*^6, 20.47, 
  14.93, 5.51, 3626., "", 7.48680069*^8, "", "", "", "", "", "", "", "", "", 
  "", "", "", "", ""}, {"OWID_EUR", "", "Europe", "2021-04-10", 4.1673474*^7, 
  145711., 172017.571, 950555., 3082., 3544., 55662.593, 194.624, 229.761, 
  1269.641, 4.117, 4.734, "", "", "", "", "", "", "", "", "", "", "", "", "", 
  "", "", "", "", "", 1.56209529*^8, 1.13735503*^8, 4.2224616*^7, 
  2.942229*^6, 2.872874*^6, 20.86, 15.19, 5.64, 3837., "", 7.48680069*^8, "", 
  "", "", "", "", "", "", "", "", "", "", "", "", ""}, 
 {"OWID_EUR", "", "Europe", "2021-04-11", 4.1894731*^7, 221257., 175165.143, 
  953406., 2851., 3596., 55958.122, 295.529, 233.965, 1273.449, 3.808, 4.803, 
  "", "", "", "", "", "", "", "", "", "", "", "", "", "", "", "", "", "", 
  1.58526046*^8, 1.15400387*^8, 4.2874429*^7, 2.316517*^6, 2.98017*^6, 21.17, 
  15.41, 5.73, 3981., "", 7.48680069*^8, "", "", "", "", "", "", "", "", "", 
  "", "", "", "", ""}, {"OWID_EUR", "", "Europe", "2021-04-12", 4.2021903*^7, 
  127172., 177959.143, 956604., 3198., 3677.429, 56127.984, 169.862, 237.697, 
  1277.721, 4.272, 4.912, "", "", "", "", "", "", "", "", "", "", "", "", "", 
  "", "", "", "", "", 1.61287802*^8, 1.1744701*^8, 4.3576881*^7, 2.761756*^6, 
  3.197244*^6, 21.54, 15.69, 5.82, 4271., "", 7.48680069*^8, "", "", "", "", 
  "", "", "", "", "", "", "", "", "", ""}, {"OWID_EUR", "", "Europe", 
  "2021-04-13", 4.2215096*^7, 193193., 186839.143, 960665., 4061., 3812.143, 
  56386.029, 258.045, 249.558, 1283.145, 5.424, 5.092, "", "", "", "", "", 
  "", "", "", "", "", "", "", "", "", "", "", "", "", 1.64536887*^8, 
  1.19754002*^8, 4.4505355*^7, 3.249085*^6, 3.304763*^6, 21.98, 16., 5.94, 
  4414., "", 7.48680069*^8, "", "", "", "", "", "", "", "", "", "", "", "", 
  "", ""}, {"OWID_EUR", "", "Europe", "2021-04-14", 4.2427481*^7, 212385., 
  194010.714, 964992., 4327., 3792.143, 56669.708, 283.679, 259.137, 
  1288.924, 5.78, 5.065, "", "", "", "", "", "", "", "", "", "", "", "", "", 
  "", "", "", "", "", 1.68200347*^8, 1.22387613*^8, 4.5528321*^7, 3.66346*^6, 
  3.258691*^6, 22.47, 16.35, 6.08, 4353., "", 7.48680069*^8, "", "", "", "", 
  "", "", "", "", "", "", "", "", "", ""}, {"OWID_EUR", "", "Europe", 
  "2021-04-15", 4.2628484*^7, 201003., 182313.857, 968845., 3853., 3647.143, 
  56938.185, 268.476, 243.514, 1294.071, 5.146, 4.871, "", "", "", "", "", 
  "", "", "", "", "", "", "", "", "", "", "", "", "", 1.72292679*^8, 
  1.25264941*^8, 4.6726941*^7, 4.092332*^6, 3.272489*^6, 23.01, 16.73, 6.24, 
  4371., "", 7.48680069*^8, "", "", "", "", "", "", "", "", "", "", "", "", 
  "", ""}, {"OWID_EUR", "", "Europe", "2021-04-16", 4.2823202*^7, 194718., 
  185062.714, 972627., 3782., 3593.429, 57198.266, 260.082, 247.185, 
  1299.122, 5.052, 4.8, "", "", "", "", "", "", "", "", "", "", "", "", "", 
  "", "", "", "", "", 1.76005519*^8, 1.27816604*^8, 4.7877985*^7, 3.71284*^6, 
  3.248317*^6, 23.51, 17.07, 6.39, 4339., "", 7.48680069*^8, "", "", "", "", 
  "", "", "", "", "", "", "", "", "", ""}, {"OWID_EUR", "", "Europe", 
  "2021-04-17", 4.2981282*^7, 158080., 186829.714, 975602., 2975., 3578.143, 
  57409.411, 211.145, 249.545, 1303.096, 3.974, 4.779, "", "", "", "", "", 
  "", "", "", "", "", "", "", "", "", "", "", "", "", 1.78595465*^8, 
  1.29447903*^8, 4.8826414*^7, 2.589946*^6, 3.197991*^6, 23.85, 17.29, 6.52, 
  4272., "", 7.48680069*^8, "", "", "", "", "", "", "", "", "", "", "", "", 
  "", ""}, {"OWID_EUR", "", "Europe", "2021-04-18", 4.3093965*^7, 112683., 
  171319.143, 977779., 2177., 3481.857, 57559.92, 150.509, 228.828, 1306.004, 
  2.908, 4.651, "", "", "", "", "", "", "", "", "", "", "", "", "", "", "", 
  "", "", "", 1.81661345*^8, 1.31554986*^8, 4.9777146*^7, 3.06588*^6, 
  3.305043*^6, 24.26, 17.57, 6.65, 4414., "", 7.48680069*^8, "", "", "", "", 
  "", "", "", "", "", "", "", "", "", ""}, {"OWID_EUR", "", "Europe", 
  "2021-04-19", 4.3204329*^7, 110364., 168918., 980886., 3107., 3468.857, 
  57707.332, 147.411, 225.621, 1310.154, 4.15, 4.633, "", "", "", "", "", "", 
  "", "", "", "", "", "", "", "", "", "", "", "", 1.84833711*^8, 
  1.3387965*^8, 5.0616619*^7, 3.172366*^6, 3.363701*^6, 24.69, 17.88, 6.76, 
  4493., "", 7.48680069*^8, "", "", "", "", "", "", "", "", "", "", "", "", 
  "", ""}, {"OWID_EUR", "", "Europe", "2021-04-20", 4.3381564*^7, 177235., 
  166638.286, 984657., 3771., 3427.429, 57944.062, 236.73, 222.576, 1315.191, 
  5.037, 4.578, "", "", "", "", "", "", "", "", "", "", "", "", "", "", "", 
  "", "", "", 1.88024051*^8, 1.36063813*^8, 5.1618734*^7, 3.19034*^6, 
  3.355309*^6, 25.11, 18.17, 6.89, 4482., "", 7.48680069*^8, "", "", "", "", 
  "", "", "", "", "", "", "", "", "", ""}, {"OWID_EUR", "", "Europe", 
  "2021-04-21", 4.3568442*^7, 186878., 162994.429, 988620., 3963., 3375.429, 
  58193.672, 249.61, 217.709, 1320.484, 5.293, 4.509, "", "", "", "", "", "", 
  "", "", "", "", "", "", "", "", "", "", "", "", 1.9208942*^8, 
  1.38776013*^8, 5.294983*^7, 4.065369*^6, 3.412725*^6, 25.66, 18.54, 7.07, 
  4558., "", 7.48680069*^8, "", "", "", "", "", "", "", "", "", "", "", "", 
  "", ""}, {"OWID_EUR", "", "Europe", "2021-04-22", 4.3758336*^7, 189894., 
  161407.429, 992258., 3638., 3344.714, 58447.31, 253.638, 215.589, 1325.343, 
  4.859, 4.467, "", "", "", "", "", "", "", "", "", "", "", "", "", "", "", 
  "", "", "", 1.96277064*^8, 1.41514256*^8, 5.4388607*^7, 4.187644*^6, 
  3.426341*^6, 26.22, 18.9, 7.26, 4577., "", 7.48680069*^8, "", "", "", "", 
  "", "", "", "", "", "", "", "", "", ""}, {"OWID_EUR", "", "Europe", 
  "2021-04-23", 4.3930132*^7, 171796., 158132.857, 995899., 3641., 3324.571, 
  58676.775, 229.465, 211.216, 1330.206, 4.863, 4.441, "", "", "", "", "", 
  "", "", "", "", "", "", "", "", "", "", "", "", "", 2.0042523*^8, 
  1.44220404*^8, 5.5826203*^7, 4.148166*^6, 3.48853*^6, 26.77, 19.26, 7.46, 
  4660., "", 7.48680069*^8, "", "", "", "", "", "", "", "", "", "", "", "", 
  "", ""}, {"OWID_EUR", "", "Europe", "2021-04-24", 4.4063857*^7, 133725., 
  154653.571, 998761., 2862., 3308.429, 58855.389, 178.614, 206.568, 
  1334.029, 3.823, 4.419, "", "", "", "", "", "", "", "", "", "", "", "", "", 
  "", "", "", "", "", 2.03268478*^8, 1.45836092*^8, 5.7049647*^7, 
  2.843248*^6, 3.524716*^6, 27.15, 19.48, 7.62, 4708., "", 7.48680069*^8, "", 
  "", "", "", "", "", "", "", "", "", "", "", "", ""}, 
 {"OWID_EUR", "", "Europe", "2021-04-25", 4.4172973*^7, 109116., 154144., 
  1.00069*^6, 1929., 3273., 59001.134, 145.744, 205.888, 1336.606, 2.577, 
  4.372, "", "", "", "", "", "", "", "", "", "", "", "", "", "", "", "", "", 
  "", 2.06627755*^8, 1.48342808*^8, 5.7945569*^7, 3.359277*^6, 3.56663*^6, 
  27.6, 19.81, 7.74, 4764., "", 7.48680069*^8, "", "", "", "", "", "", "", 
  "", "", "", "", "", "", ""}, {"OWID_EUR", "", "Europe", "2021-04-26", 
  4.4263885*^7, 90912., 151365.143, 1.003506*^6, 2816., 3231.429, 59122.564, 
  121.43, 202.176, 1340.367, 3.761, 4.316, "", "", "", "", "", "", "", "", 
  "", "", "", "", "", "", "", "", "", "", 2.09289306*^8, 1.50084879*^8, 
  5.8929836*^7, 2.661551*^6, 3.493656*^6, 27.95, 20.05, 7.87, 4666., "", 
  7.48680069*^8, "", "", "", "", "", "", "", "", "", "", "", "", "", ""}, 
 {"OWID_EUR", "", "Europe", "2021-04-27", 4.441376*^7, 149875., 147456.571, 
  1.007023*^6, 3517., 3195.143, 59322.749, 200.186, 196.955, 1345.065, 4.698, 
  4.268, "", "", "", "", "", "", "", "", "", "", "", "", "", "", "", "", "", 
  "", 2.13361146*^8, 1.52732697*^8, 6.0407319*^7, 4.07184*^6, 3.619585*^6, 
  28.5, 20.4, 8.07, 4835., "", 7.48680069*^8, "", "", "", "", "", "", "", "", 
  "", "", "", "", "", ""}, {"OWID_EUR", "", "Europe", "2021-04-28", 
  4.4575562*^7, 161802., 143874.286, 1.010531*^6, 3508., 3130.143, 59538.866, 
  216.116, 192.171, 1349.75, 4.686, 4.181, "", "", "", "", "", "", "", "", 
  "", "", "", "", "", "", "", "", "", "", 2.18496221*^8, 1.55981688*^8, 
  6.2242236*^7, 5.135075*^6, 3.7724*^6, 29.18, 20.83, 8.31, 5039., "", 
  7.48680069*^8, "", "", "", "", "", "", "", "", "", "", "", "", "", ""}, 
 {"OWID_EUR", "", "Europe", "2021-04-29", 4.4731548*^7, 155986., 139030.286, 
  1.013813*^6, 3282., 3079.286, 59747.214, 208.348, 185.701, 1354.134, 4.384, 
  4.113, "", "", "", "", "", "", "", "", "", "", "", "", "", "", "", "", "", 
  "", 2.23575303*^8, 1.59182964*^8, 6.4144889*^7, 5.079082*^6, 3.899748*^6, 
  29.86, 21.26, 8.57, 5209., "", 7.48680069*^8, "", "", "", "", "", "", "", 
  "", "", "", "", "", "", ""}, {"OWID_EUR", "", "Europe", "2021-04-30", 
  4.4863478*^7, 131930., 133335.143, 1.01675*^6, 2937., 2978.714, 59923.43, 
  176.217, 178.094, 1358.057, 3.923, 3.979, "", "", "", "", "", "", "", "", 
  "", "", "", "", "", "", "", "", "", "", 2.2754948*^8, 1.61670749*^8, 
  6.5644403*^7, 3.974177*^6, 3.874893*^6, 30.39, 21.59, 8.77, 5176., "", 
  7.48680069*^8, "", "", "", "", "", "", "", "", "", "", "", "", "", ""}, 
 {"OWID_EUR", "", "Europe", "2021-05-01", 4.4978116*^7, 114638., 130608.429, 
  1.019184*^6, 2434., 2917.571, 60076.551, 153.12, 174.452, 1361.308, 3.251, 
  3.897, "", "", "", "", "", "", "", "", "", "", "", "", "", "", "", "", "", 
  "", 2.30197148*^8, 1.63352939*^8, 6.661575*^7, 2.647668*^6, 3.846953*^6, 
  30.75, 21.82, 8.9, 5138., "", 7.48680069*^8, "", "", "", "", "", "", "", 
  "", "", "", "", "", "", ""}, {"OWID_EUR", "", "Europe", "2021-05-02", 
  4.5047774*^7, 69658., 124971.571, 1.020711*^6, 1527., 2860.143, 60169.592, 
  93.041, 166.923, 1363.347, 2.04, 3.82, "", "", "", "", "", "", "", "", "", 
  "", "", "", "", "", "", "", "", "", 2.33554242*^8, 1.65602982*^8, 
  6.7818764*^7, 3.357094*^6, 3.846641*^6, 31.2, 22.12, 9.06, 5138., "", 
  7.48680069*^8, "", "", "", "", "", "", "", "", "", "", "", "", "", ""}, 
 {"OWID_EUR", "", "Europe", "2021-05-03", 4.5122639*^7, 74865., 122679.143, 
  1.022891*^6, 2180., 2769.286, 60269.588, 99.996, 163.861, 1366.259, 2.912, 
  3.699, "", "", "", "", "", "", "", "", "", "", "", "", "", "", "", "", "", 
  "", 2.36156994*^8, 1.67301958*^8, 6.8743584*^7, 2.602752*^6, 3.838241*^6, 
  31.54, 22.35, 9.18, 5127., "", 7.48680069*^8, "", "", "", "", "", "", "", 
  "", "", "", "", "", "", ""}, {"OWID_EUR", "", "Europe", "2021-05-04", 
  4.5244198*^7, 121559., 118634., 1.025369*^6, 2478., 2620.857, 60431.952, 
  162.364, 158.458, 1369.569, 3.31, 3.501, "", "", "", "", "", "", "", "", 
  "", "", "", "", "", "", "", "", "", "", 2.39824346*^8, 1.69600787*^8, 
  7.0133082*^7, 3.667352*^6, 3.780457*^6, 32.03, 22.65, 9.37, 5049., "", 
  7.48680069*^8, "", "", "", "", "", "", "", "", "", "", "", "", "", ""}, 
 {"OWID_EUR", "", "Europe", "2021-05-05", 4.5369272*^7, 125074., 113387.143, 
  1.028194*^6, 2825., 2523.286, 60599.011, 167.059, 151.449, 1373.342, 3.773, 
  3.37, "", "", "", "", "", "", "", "", "", "", "", "", "", "", "", "", "", 
  "", 2.45728235*^8, 1.73057054*^8, 7.2755492*^7, 5.903889*^6, 3.890288*^6, 
  32.82, 23.11, 9.72, 5196., "", 7.48680069*^8, "", "", "", "", "", "", "", 
  "", "", "", "", "", "", ""}, {"OWID_EUR", "", "Europe", "2021-05-06", 
  4.54958*^7, 126528., 109178.857, 1.031131*^6, 2937., 2474., 60768.013, 
  169.001, 145.828, 1377.265, 3.923, 3.304, "", "", "", "", "", "", "", "", 
  "", "", "", "", "", "", "", "", "", "", 2.51323373*^8, 1.76312507*^8, 
  7.5139059*^7, 5.595138*^6, 3.96401*^6, 33.57, 23.55, 10.04, 5295., "", 
  7.48680069*^8, "", "", "", "", "", "", "", "", "", "", "", "", "", ""}, 
 {"OWID_EUR", "", "Europe", "2021-05-07", 4.5614114*^7, 118314., 107233.714, 
  1.033871*^6, 2740., 2445.857, 60926.043, 158.03, 143.23, 1380.925, 3.66, 
  3.267, "", "", "", "", "", "", "", "", "", "", "", "", "", "", "", "", "", 
  "", 2.56002021*^8, 1.79065055*^8, 7.7106768*^7, 4.678648*^6, 4.064649*^6, 
  34.19, 23.92, 10.3, 5429., "", 7.48680069*^8, "", "", "", "", "", "", "", 
  "", "", "", "", "", "", ""}, {"OWID_EUR", "", "Europe", "2021-05-08", 
  4.5710729*^7, 96615., 104659., 1.036127*^6, 2256., 2420.429, 61055.09, 
  129.047, 139.791, 1383.938, 3.013, 3.233, "", "", "", "", "", "", "", "", 
  "", "", "", "", "", "", "", "", "", "", 2.59323626*^8, 1.80953428*^8, 
  7.8565092*^7, 3.321605*^6, 4.160925*^6, 34.64, 24.17, 10.49, 5558., "", 
  7.48680069*^8, "", "", "", "", "", "", "", "", "", "", "", "", "", ""}, 
 {"OWID_EUR", "", "Europe", "2021-05-09", 4.5770525*^7, 59796., 103250.143, 
  1.037607*^6, 1480., 2413.714, 61134.959, 79.869, 137.91, 1385.915, 1.977, 
  3.224, "", "", "", "", "", "", "", "", "", "", "", "", "", "", "", "", "", 
  "", 2.63060441*^8, 1.83428859*^8, 7.9891955*^7, 3.736815*^6, 4.215171*^6, 
  35.14, 24.5, 10.67, 5630., "", 7.48680069*^8, "", "", "", "", "", "", "", 
  "", "", "", "", "", "", ""}, {"OWID_EUR", "", "Europe", "2021-05-10", 
  4.5839624*^7, 69099., 102426.429, 1.039613*^6, 2006., 2388.857, 61227.253, 
  92.294, 136.809, 1388.594, 2.679, 3.191, "", "", "", "", "", "", "", "", 
  "", "", "", "", "", "", "", "", "", "", 2.66670896*^8, 1.85656436*^8, 
  8.1303253*^7, 3.610455*^6, 4.359129*^6, 35.62, 24.8, 10.86, 5822., "", 
  7.48680069*^8, "", "", "", "", "", "", "", "", "", "", "", "", "", ""}, 
 {"OWID_EUR", "", "Europe", "2021-05-11", 4.5947841*^7, 108217., 100520.429, 
  1.04209*^6, 2477., 2388.714, 61371.797, 144.544, 134.264, 1391.903, 3.308, 
  3.191, "", "", "", "", "", "", "", "", "", "", "", "", "", "", "", "", "", 
  "", 2.71273223*^8, 1.88956907*^8, 8.3258774*^7, 4.602327*^6, 4.492697*^6, 
  36.23, 25.24, 11.12, 6001., "", 7.48680069*^8, "", "", "", "", "", "", "", 
  "", "", "", "", "", "", ""}, {"OWID_EUR", "", "Europe", "2021-05-12", 
  4.6046017*^7, 98176., 96677.857, 1.044424*^6, 2334., 2318.571, 61502.929, 
  131.132, 129.131, 1395.02, 3.117, 3.097, "", "", "", "", "", "", "", "", 
  "", "", "", "", "", "", "", "", "", "", 2.76925709*^8, 1.92315839*^8, 
  8.5583813*^7, 5.652486*^6, 4.456782*^6, 36.99, 25.69, 11.43, 5953., "", 
  7.48680069*^8, "", "", "", "", "", "", "", "", "", "", "", "", "", ""}, 
 {"OWID_EUR", "", "Europe", "2021-05-13", 4.6139061*^7, 93044., 91894.429, 
  1.046837*^6, 2413., 2243.714, 61627.206, 124.277, 122.742, 1398.243, 3.223, 
  2.997, "", "", "", "", "", "", "", "", "", "", "", "", "", "", "", "", "", 
  "", 2.81665211*^8, 1.95047448*^8, 8.7653445*^7, 4.739502*^6, 4.334548*^6, 
  37.62, 26.05, 11.71, 5790., "", 7.48680069*^8, "", "", "", "", "", "", "", 
  "", "", "", "", "", "", ""}, {"OWID_EUR", "", "Europe", "2021-05-14", 
  4.6228218*^7, 89157., 87729.143, 1.048995*^6, 2158., 2160.571, 61746.292, 
  119.086, 117.178, 1401.126, 2.882, 2.886, "", "", "", "", "", "", "", "", 
  "", "", "", "", "", "", "", "", "", "", 2.86307451*^8, 1.97726332*^8, 
  8.9680304*^7, 4.64224*^6, 4.329347*^6, 38.24, 26.41, 11.98, 5783., "", 
  7.48680069*^8, "", "", "", "", "", "", "", "", "", "", "", "", "", ""}, 
 {"OWID_EUR", "", "Europe", "2021-05-15", 4.6299318*^7, 71100., 84084.143, 
  1.050725*^6, 1730., 2085.429, 61841.259, 94.967, 112.31, 1403.437, 2.311, 
  2.785, "", "", "", "", "", "", "", "", "", "", "", "", "", "", "", "", "", 
  "", 2.90120301*^8, 2.00022497*^8, 9.1246887*^7, 3.81285*^6, 4.399525*^6, 
  38.75, 26.72, 12.19, 5876., "", 7.48680069*^8, "", "", "", "", "", "", "", 
  "", "", "", "", "", "", ""}, {"OWID_EUR", "", "Europe", "2021-05-16", 
  4.6359876*^7, 60558., 84193., 1.0519*^6, 1175., 2041.857, 61922.145, 
  80.886, 112.455, 1405.006, 1.569, 2.727, "", "", "", "", "", "", "", "", 
  "", "", "", "", "", "", "", "", "", "", 2.94089162*^8, 2.02471973*^8, 
  9.2841156*^7, 3.968861*^6, 4.432674*^6, 39.28, 27.04, 12.4, 5921., "", 
  7.48680069*^8, "", "", "", "", "", "", "", "", "", "", "", "", "", ""}, 
 {"OWID_EUR", "", "Europe", "2021-05-17", 4.6413578*^7, 53702., 81993.429, 
  1.053487*^6, 1587., 1982., 61993.874, 71.729, 109.517, 1407.126, 2.12, 
  2.647, "", "", "", "", "", "", "", "", "", "", "", "", "", "", "", "", "", 
  "", 2.97615294*^8, 2.04579361*^8, 9.4330165*^7, 3.526132*^6, 4.420628*^6, 
  39.75, 27.33, 12.6, 5905., "", 7.48680069*^8, "", "", "", "", "", "", "", 
  "", "", "", "", "", "", ""}, {"OWID_EUR", "", "Europe", "2021-05-18", 
  4.649044*^7, 76862., 77514.143, 1.055672*^6, 2185., 1940.286, 62096.538, 
  102.663, 103.534, 1410.044, 2.918, 2.592, "", "", "", "", "", "", "", "", 
  "", "", "", "", "", "", "", "", "", "", 3.02364939*^8, 2.07386758*^8, 
  9.6362612*^7, 4.749645*^6, 4.441674*^6, 40.39, 27.7, 12.87, 5933., "", 
  7.48680069*^8, "", "", "", "", "", "", "", "", "", "", "", "", "", ""}, 
 {"OWID_EUR", "", "Europe", "2021-05-19", 4.6580552*^7, 90112., 76362.143, 
  1.057692*^6, 2020., 1895.429, 62216.899, 120.361, 101.996, 1412.742, 2.698, 
  2.532, "", "", "", "", "", "", "", "", "", "", "", "", "", "", "", "", "", 
  "", 3.07381111*^8, 2.10160028*^8, 9.8668134*^7, 5.016172*^6, 4.350772*^6, 
  41.06, 28.07, 13.18, 5811., "", 7.48680069*^8, "", "", "", "", "", "", "", 
  "", "", "", "", "", "", ""}, {"OWID_EUR", "", "Europe", "2021-05-20", 
  4.6299372*^7, 67487., 72711.143, 1.05954*^6, 1848., 1814.714, 61841.331, 
  90.141, 97.119, 1415.211, 2.468, 2.424, "", "", "", "", "", "", "", "", "", 
  "", "", "", "", "", "", "", "", "", 3.13169234*^8, 2.13378299*^8, 
  1.01352955*^8, 5.788123*^6, 4.500575*^6, 41.83, 28.5, 13.54, 6011., "", 
  7.48680069*^8, "", "", "", "", "", "", "", "", "", "", "", "", "", ""}, 
 {"OWID_EUR", "", "Europe", "2021-05-21", 4.6372233*^7, 72861., 70383.143, 
  1.061235*^6, 1695., 1748.571, 61938.65, 97.319, 94.01, 1417.475, 2.264, 
  2.336, "", "", "", "", "", "", "", "", "", "", "", "", "", "", "", "", "", 
  "", 3.17976215*^8, 2.15972125*^8, 1.03659402*^8, 4.806981*^6, 4.524109*^6, 
  42.47, 28.85, 13.85, 6043., "", 7.48680069*^8, "", "", "", "", "", "", "", 
  "", "", "", "", "", "", ""}, {"OWID_EUR", "", "Europe", "2021-05-22", 
  4.6431523*^7, 59290., 68696., 1.062627*^6, 1392., 1700.286, 62017.843, 
  79.193, 91.756, 1419.334, 1.859, 2.271, "", "", "", "", "", "", "", "", "", 
  "", "", "", "", "", "", "", "", "", 3.22134159*^8, 2.1796385*^8, 
  1.05921146*^8, 4.157944*^6, 4.573408*^6, 43.03, 29.11, 14.15, 6109., "", 
  7.48680069*^8, "", "", "", "", "", "", "", "", "", "", "", "", "", ""}, 
 {"OWID_EUR", "", "Europe", "2021-05-23", 4.6477615*^7, 46092., 66629.429, 
  1.063587*^6, 960., 1669.571, 62079.407, 61.564, 88.996, 1420.616, 1.282, 
  2.23, "", "", "", "", "", "", "", "", "", "", "", "", "", "", "", "", "", 
  "", 3.26189526*^8, 2.20262597*^8, 1.07708614*^8, 4.055367*^6, 4.585766*^6, 
  43.57, 29.42, 14.39, 6125., "", 7.48680069*^8, "", "", "", "", "", "", "", 
  "", "", "", "", "", "", ""}, {"OWID_EUR", "", "Europe", "2021-05-24", 
  4.6518855*^7, 41240., 64849.143, 1.064609*^6, 1022., 1588.857, 62134.491, 
  55.084, 86.618, 1421.981, 1.365, 2.122, "", "", "", "", "", "", "", "", "", 
  "", "", "", "", "", "", "", "", "", 3.29254777*^8, 2.22005116*^8, 
  1.09118882*^8, 3.065251*^6, 4.519926*^6, 43.98, 29.65, 14.57, 6037., "", 
  7.48680069*^8, "", "", "", "", "", "", "", "", "", "", "", "", "", ""}, 
 {"OWID_EUR", "", "Europe", "2021-05-25", 4.6569601*^7, 50746., 61118.286, 
  1.066589*^6, 1980., 1559.571, 62202.272, 67.781, 81.635, 1424.626, 2.645, 
  2.083, "", "", "", "", "", "", "", "", "", "", "", "", "", "", "", "", "", 
  "", 3.33685875*^8, 2.24363383*^8, 1.11294023*^8, 4.431098*^6, 4.474419*^6, 
  44.57, 29.97, 14.87, 5976., "", 7.48680069*^8, "", "", "", "", "", "", "", 
  "", "", "", "", "", "", ""}, {"OWID_EUR", "", "Europe", "2021-05-26", 
  4.6630992*^7, 61391., 57015.286, 1.068396*^6, 1807., 1529.143, 62284.271, 
  81.999, 76.154, 1427.039, 2.414, 2.042, "", "", "", "", "", "", "", "", "", 
  "", "", "", "", "", "", "", "", "", 3.39363484*^8, 2.27259937*^8, 
  1.14228511*^8, 5.677609*^6, 4.56891*^6, 45.33, 30.35, 15.26, 6103., "", 
  7.48680069*^8, "", "", "", "", "", "", "", "", "", "", "", "", "", ""}, 
 {"OWID_EUR", "", "Europe", "2021-05-27", 4.669771*^7, 66718., 56905.429, 
  1.06995*^6, 1554., 1487.143, 62373.385, 89.114, 76.008, 1429.115, 2.076, 
  1.986, "", "", "", "", "", "", "", "", "", "", "", "", "", "", "", "", "", 
  "", 3.44588244*^8, 2.2978527*^8, 1.17093296*^8, 5.22476*^6, 4.48843*^6, 
  46.03, 30.69, 15.64, 5995., "", 7.48680069*^8, "", "", "", "", "", "", "", 
  "", "", "", "", "", "", ""}, {"OWID_EUR", "", "Europe", "2021-05-28", 
  4.6759594*^7, 61884., 55337.286, 1.071381*^6, 1431., 1449.429, 62456.042, 
  82.657, 73.913, 1431.026, 1.911, 1.936, "", "", "", "", "", "", "", "", "", 
  "", "", "", "", "", "", "", "", "", 3.49973153*^8, 2.32297025*^8, 
  1.20171418*^8, 5.384909*^6, 4.570991*^6, 46.75, 31.03, 16.05, 6105., "", 
  7.48680069*^8, "", "", "", "", "", "", "", "", "", "", "", "", "", ""}, 
 {"OWID_EUR", "", "Europe", "2021-05-29", 4.6809383*^7, 49789., 53980., 
  1.072524*^6, 1143., 1413.857, 62522.545, 66.502, 72.1, 1432.553, 1.527, 
  1.888, "", "", "", "", "", "", "", "", "", "", "", "", "", "", "", "", "", 
  "", 3.5330122*^8, 2.33931554*^8, 1.22005204*^8, 3.328067*^6, 4.452437*^6, 
  47.19, 31.25, 16.3, 5947., "", 7.48680069*^8, "", "", "", "", "", "", "", 
  "", "", "", "", "", "", ""}, {"OWID_EUR", "", "Europe", "2021-05-30", 
  4.6850085*^7, 40702., 53210., 1.073316*^6, 792., 1389.857, 62576.91, 
  54.365, 71.072, 1433.611, 1.058, 1.856, "", "", "", "", "", "", "", "", "", 
  "", "", "", "", "", "", "", "", "", 3.56976389*^8, 2.35762956*^8, 
  1.2405074*^8, 3.675169*^6, 4.398123*^6, 47.68, 31.49, 16.57, 5875., "", 
  7.48680069*^8, "", "", "", "", "", "", "", "", "", "", "", "", "", ""}, 
 {"OWID_EUR", "", "Europe", "2021-05-31", 4.6887683*^7, 37598., 52689.714, 
  1.074425*^6, 1109., 1402.286, 62627.129, 50.219, 70.377, 1435.092, 1.481, 
  1.873, "", "", "", "", "", "", "", "", "", "", "", "", "", "", "", "", "", 
  "", 3.60226657*^8, 2.37443843*^8, 1.25839445*^8, 3.250268*^6, 4.424554*^6, 
  48.11, 31.71, 16.81, 5910., "", 7.48680069*^8, "", "", "", "", "", "", "", 
  "", "", "", "", "", "", ""}, {"OWID_EUR", "", "Europe", "2021-06-01", 
  4.6935732*^7, 48049., 52304.429, 1.075784*^6, 1359., 1313.571, 62691.307, 
  64.178, 69.862, 1436.907, 1.815, 1.755, "", "", "", "", "", "", "", "", "", 
  "", "", "", "", "", "", "", "", "", 3.65822196*^8, 2.39986246*^8, 
  1.29139065*^8, 5.595539*^6, 4.590903*^6, 48.86, 32.05, 17.25, 6132., "", 
  7.48680069*^8, "", "", "", "", "", "", "", "", "", "", "", "", "", ""}, 
 {"OWID_EUR", "", "Europe", "2021-06-02", 4.6979965*^7, 44233., 49853.286, 
  1.077057*^6, 1273., 1237.286, 62750.388, 59.081, 66.588, 1438.608, 1.7, 
  1.653, "", "", "", "", "", "", "", "", "", "", "", "", "", "", "", "", "", 
  "", 3.7186152*^8, 2.43122295*^8, 1.32247345*^8, 6.039324*^6, 4.642577*^6, 
  49.67, 32.47, 17.66, 6201., "", 7.48680069*^8, "", "", "", "", "", "", "", 
  "", "", "", "", "", "", ""}, {"OWID_EUR", "", "Europe", "2021-06-03", 
  4.7045395*^7, 65430., 49669.286, 1.078351*^6, 1294., 1200.143, 62837.782, 
  87.394, 66.342, 1440.336, 1.728, 1.603, "", "", "", "", "", "", "", "", "", 
  "", "", "", "", "", "", "", "", "", 3.76756736*^8, 2.45738425*^8, 
  1.34682288*^8, 4.895216*^6, 4.595499*^6, 50.32, 32.82, 17.99, 6138., "", 
  7.48680069*^8, "", "", "", "", "", "", "", "", "", "", "", "", "", ""}, 
 {"OWID_EUR", "", "Europe", "2021-06-04", 4.7093735*^7, 48340., 47734.429, 
  1.079647*^6, 1296., 1180.857, 62902.349, 64.567, 63.758, 1442.067, 1.731, 
  1.577, "", "", "", "", "", "", "", "", "", "", "", "", "", "", "", "", "", 
  "", 3.81588343*^8, 2.48300259*^8, 1.37129117*^8, 4.831607*^6, 4.516456*^6, 
  50.97, 33.17, 18.32, 6033., "", 7.48680069*^8, "", "", "", "", "", "", "", 
  "", "", "", "", "", "", ""}, {"OWID_EUR", "", "Europe", "2021-06-05", 
  4.7132144*^7, 38409., 46108.714, 1.080655*^6, 1008., 1161.571, 62953.651, 
  51.302, 61.587, 1443.414, 1.346, 1.551, "", "", "", "", "", "", "", "", "", 
  "", "", "", "", "", "", "", "", "", 3.85090853*^8, 2.50065561*^8, 
  1.38976489*^8, 3.50251*^6, 4.541376*^6, 51.44, 33.4, 18.56, 6066., "", 
  7.48680069*^8, "", "", "", "", "", "", "", "", "", "", "", "", "", ""}, 
 {"OWID_EUR", "", "Europe", "2021-06-06", 4.7164893*^7, 32749., 44972.571, 
  1.081376*^6, 721., 1151.429, 62997.394, 43.742, 60.069, 1444.377, 0.963, 
  1.538, "", "", "", "", "", "", "", "", "", "", "", "", "", "", "", "", "", 
  "", 3.88919621*^8, 2.52261084*^8, 1.41009448*^8, 3.828768*^6, 4.563319*^6, 
  51.95, 33.69, 18.83, 6095., "", 7.48680069*^8, "", "", "", "", "", "", "", 
  "", "", "", "", "", "", ""}, {"OWID_EUR", "", "Europe", "2021-06-07", 
  4.7201527*^7, 36634., 44834.857, 1.082304*^6, 928., 1125.571, 63046.325, 
  48.931, 59.885, 1445.616, 1.24, 1.503, "", "", "", "", "", "", "", "", "", 
  "", "", "", "", "", "", "", "", "", 3.91154116*^8, 2.53433224*^8, 
  1.42193585*^8, 2.234495*^6, 4.418208*^6, 52.25, 33.85, 18.99, 5901., "", 
  7.48680069*^8, "", "", "", "", "", "", "", "", "", "", "", "", "", ""}, 
 {"OWID_EUN", "", "European Union", "2020-01-23", "", 0., "", "", 0., "", "", 
  0., "", "", 0., "", "", "", "", "", "", "", "", "", "", "", "", "", "", "", 
  "", "", "", "", "", "", "", "", "", "", "", "", "", "", 4.4491906*^8, "", 
  "", "", "", "", "", "", "", "", "", "", "", "", ""}, 
 {"OWID_EUN", "", "European Union", "2020-01-24", 2., 2., "", "", 0., "", 
  0.004, 0.004, "", "", 0., "", "", "", "", "", "", "", "", "", "", "", "", 
  "", "", "", "", "", "", "", "", "", "", "", "", "", "", "", "", "", 
  4.4491906*^8, "", "", "", "", "", "", "", "", "", "", "", "", "", ""}, 
 {"OWID_EUN", "", "European Union", "2020-01-25", 3., 1., "", "", 0., "", 
  0.007, 0.002, "", "", 0., "", "", "", "", "", "", "", "", "", "", "", "", 
  "", "", "", "", "", "", "", "", "", "", "", "", "", "", "", "", "", 
  4.4491906*^8, "", "", "", "", "", "", "", "", "", "", "", "", "", ""}, 
 {"OWID_EUN", "", "European Union", "2020-01-26", 3., 0., "", "", 0., "", 
  0.007, 0., "", "", 0., "", "", "", "", "", "", "", "", "", "", "", "", "", 
  "", "", "", "", "", "", "", "", "", "", "", "", "", "", "", "", 
  4.4491906*^8, "", "", "", "", "", "", "", "", "", "", "", "", "", ""}, 
 {"OWID_EUN", "", "European Union", "2020-01-27", 4., 1., "", "", 0., "", 
  0.009, 0.002, "", "", 0., "", "", "", "", "", "", "", "", "", "", "", "", 
  "", "", "", "", "", "", "", "", "", "", "", "", "", "", "", "", "", 
  4.4491906*^8, "", "", "", "", "", "", "", "", "", "", "", "", "", ""}, 
 {"OWID_EUN", "", "European Union", "2020-01-28", 8., 4., "", "", 0., "", 
  0.018, 0.009, "", "", 0., "", "", "", "", "", "", "", "", "", "", "", "", 
  "", "", "", "", "", "", "", "", "", "", "", "", "", "", "", "", "", 
  4.4491906*^8, "", "", "", "", "", "", "", "", "", "", "", "", "", ""}, 
 {"OWID_EUN", "", "European Union", "2020-01-29", 10., 2., 1.429, "", 0., 0., 
  0.022, 0.004, 0.003, "", 0., 0., "", "", "", "", "", "", "", "", "", "", 
  "", "", "", "", "", "", "", "", "", "", "", "", "", "", "", "", "", "", 
  4.4491906*^8, "", "", "", "", "", "", "", "", "", "", "", "", "", ""}, 
 {"OWID_EUN", "", "European Union", "2020-01-30", 10., 0., 1.429, "", 0., 0., 
  0.022, 0., 0.003, "", 0., 0., "", "", "", "", "", "", "", "", "", "", "", 
  "", "", "", "", "", "", "", "", "", "", "", "", "", "", "", "", "", 
  4.4491906*^8, "", "", "", "", "", "", "", "", "", "", "", "", "", ""}, 
 {"OWID_EUN", "", "European Union", "2020-01-31", 13., 3., 1.571, "", 0., 0., 
  0.029, 0.007, 0.004, "", 0., 0., "", "", "", "", "", "", "", "", "", "", 
  "", "", "", "", "", "", "", "", "", "", "", "", "", "", "", "", "", "", 
  4.4491906*^8, "", "", "", "", "", "", "", "", "", "", "", "", "", ""}, 
 {"OWID_EUN", "", "European Union", "2020-02-01", 19., 6., 2.286, "", 0., 0., 
  0.043, 0.013, 0.005, "", 0., 0., "", "", "", "", "", "", "", "", "", "", 
  "", "", "", "", "", "", "", "", "", "", "", "", "", "", "", "", "", "", 
  4.4491906*^8, "", "", "", "", "", "", "", "", "", "", "", "", "", ""}, 
 {"OWID_EUN", "", "European Union", "2020-02-02", 21., 2., 2.571, "", 0., 0., 
  0.047, 0.004, 0.006, "", 0., 0., "", "", "", "", "", "", "", "", "", "", 
  "", "", "", "", "", "", "", "", "", "", "", "", "", "", "", "", "", "", 
  4.4491906*^8, "", "", "", "", "", "", "", "", "", "", "", "", "", ""}, 
 {"OWID_EUN", "", "European Union", "2020-02-03", 23., 2., 2.714, "", 0., 0., 
  0.052, 0.004, 0.006, "", 0., 0., "", "", "", "", "", "", "", "", "", "", 
  "", "", "", "", "", "", "", "", "", "", "", "", "", "", "", "", "", "", 
  4.4491906*^8, "", "", "", "", "", "", "", "", "", "", "", "", "", ""}, 
 {"OWID_EUN", "", "European Union", "2020-02-04", 24., 1., 2.286, "", 0., 0., 
  0.054, 0.002, 0.005, "", 0., 0., "", "", "", "", "", "", "", "", "", "", 
  "", "", "", "", "", "", "", "", "", "", "", "", "", "", "", "", "", "", 
  4.4491906*^8, "", "", "", "", "", "", "", "", "", "", "", "", "", ""}, 
 {"OWID_EUN", "", "European Union", "2020-02-05", 24., 0., 2., "", 0., 0., 
  0.054, 0., 0.004, "", 0., 0., "", "", "", "", "", "", "", "", "", "", "", 
  "", "", "", "", "", "", "", "", "", "", "", "", "", "", "", "", "", 
  4.4491906*^8, "", "", "", "", "", "", "", "", "", "", "", "", "", ""}, 
 {"OWID_EUN", "", "European Union", "2020-02-06", 24., 0., 2., "", 0., 0., 
  0.054, 0., 0.004, "", 0., 0., "", "", "", "", "", "", "", "", "", "", "", 
  "", "", "", "", "", "", "", "", "", "", "", "", "", "", "", "", "", 
  4.4491906*^8, "", "", "", "", "", "", "", "", "", "", "", "", "", ""}, 
 {"OWID_EUN", "", "European Union", "2020-02-07", 26., 2., 1.857, "", 0., 0., 
  0.058, 0.004, 0.004, "", 0., 0., "", "", "", "", "", "", "", "", "", "", 
  "", "", "", "", "", "", "", "", "", "", "", "", "", "", "", "", "", "", 
  4.4491906*^8, "", "", "", "", "", "", "", "", "", "", "", "", "", ""}, 
 {"OWID_EUN", "", "European Union", "2020-02-08", 31., 5., 1.714, "", 0., 0., 
  0.07, 0.011, 0.004, "", 0., 0., "", "", "", "", "", "", "", "", "", "", "", 
  "", "", "", "", "", "", "", "", "", "", "", "", "", "", "", "", "", 
  4.4491906*^8, "", "", "", "", "", "", "", "", "", "", "", "", "", ""}, 
 {"OWID_EUN", "", "European Union", "2020-02-09", 33., 2., 1.714, "", 0., 0., 
  0.074, 0.004, 0.004, "", 0., 0., "", "", "", "", "", "", "", "", "", "", 
  "", "", "", "", "", "", "", "", "", "", "", "", "", "", "", "", "", "", 
  4.4491906*^8, "", "", "", "", "", "", "", "", "", "", "", "", "", ""}, 
 {"OWID_EUN", "", "European Union", "2020-02-10", 33., 0., 1.429, "", 0., 0., 
  0.074, 0., 0.003, "", 0., 0., "", "", "", "", "", "", "", "", "", "", "", 
  "", "", "", "", "", "", "", "", "", "", "", "", "", "", "", "", "", 
  4.4491906*^8, "", "", "", "", "", "", "", "", "", "", "", "", "", ""}, 
 {"OWID_EUN", "", "European Union", "2020-02-11", 35., 2., 1.571, "", 0., 0., 
  0.079, 0.004, 0.004, "", 0., 0., "", "", "", "", "", "", "", "", "", "", 
  "", "", "", "", "", "", "", "", "", "", "", "", "", "", "", "", "", "", 
  4.4491906*^8, "", "", "", "", "", "", "", "", "", "", "", "", "", ""}, 
 {"OWID_EUN", "", "European Union", "2020-02-12", 35., 0., 1.571, "", 0., 0., 
  0.079, 0., 0.004, "", 0., 0., "", "", "", "", "", "", "", "", "", "", "", 
  "", "", "", "", "", "", "", "", "", "", "", "", "", "", "", "", "", 
  4.4491906*^8, "", "", "", "", "", "", "", "", "", "", "", "", "", ""}, 
 {"OWID_EUN", "", "European Union", "2020-02-13", 35., 0., 1.571, "", 0., 0., 
  0.079, 0., 0.004, "", 0., 0., "", "", "", "", "", "", "", "", "", "", "", 
  "", "", "", "", "", "", "", "", "", "", "", "", "", "", "", "", "", 
  4.4491906*^8, "", "", "", "", "", "", "", "", "", "", "", "", "", ""}, 
 {"OWID_EUN", "", "European Union", "2020-02-14", 35., 0., 1.286, "", 0., 0., 
  0.079, 0., 0.003, "", 0., 0., "", "", "", "", "", "", "", "", "", "", "", 
  "", "", "", "", "", "", "", "", "", "", "", "", "", "", "", "", "", 
  4.4491906*^8, "", "", "", "", "", "", "", "", "", "", "", "", "", ""}, 
 {"OWID_EUN", "", "European Union", "2020-02-15", 36., 1., 0.714, 1., 1., 
  0.143, 0.081, 0.002, 0.002, 0.002, 0.002, 0., "", "", "", "", "", "", "", 
  "", "", "", "", "", "", "", "", "", "", "", "", "", "", "", "", "", "", "", 
  "", "", 4.4491906*^8, "", "", "", "", "", "", "", "", "", "", "", "", "", 
  ""}, {"OWID_EUN", "", "European Union", "2020-02-16", 36., 0., 0.429, 1., 
  0., 0.143, 0.081, 0., 0.001, 0.002, 0., 0., "", "", "", "", "", "", "", "", 
  "", "", "", "", "", "", "", "", "", "", "", "", "", "", "", "", "", "", "", 
  "", 4.4491906*^8, "", "", "", "", "", "", "", "", "", "", "", "", "", ""}, 
 {"OWID_EUN", "", "European Union", "2020-02-17", 36., 0., 0.429, 1., 0., 
  0.143, 0.081, 0., 0.001, 0.002, 0., 0., "", "", "", "", "", "", "", "", "", 
  "", "", "", "", "", "", "", "", "", "", "", "", "", "", "", "", "", "", "", 
  4.4491906*^8, "", "", "", "", "", "", "", "", "", "", "", "", "", ""}, 
 {"OWID_EUN", "", "European Union", "2020-02-18", 36., 0., 0.143, 1., 0., 
  0.143, 0.081, 0., 0., 0.002, 0., 0., "", "", "", "", "", "", "", "", "", 
  "", "", "", "", "", "", "", "", "", "", "", "", "", "", "", "", "", "", "", 
  4.4491906*^8, "", "", "", "", "", "", "", "", "", "", "", "", "", ""}, 
 {"OWID_EUN", "", "European Union", "2020-02-19", 36., 0., 0.143, 1., 0., 
  0.143, 0.081, 0., 0., 0.002, 0., 0., "", "", "", "", "", "", "", "", "", 
  "", "", "", "", "", "", "", "", "", "", "", "", "", "", "", "", "", "", "", 
  4.4491906*^8, "", "", "", "", "", "", "", "", "", "", "", "", "", ""}, 
 {"OWID_EUN", "", "European Union", "2020-02-20", 36., 0., 0.143, 1., 0., 
  0.143, 0.081, 0., 0., 0.002, 0., 0., "", "", "", "", "", "", "", "", "", 
  "", "", "", "", "", "", "", "", "", "", "", "", "", "", "", "", "", "", "", 
  4.4491906*^8, "", "", "", "", "", "", "", "", "", "", "", "", "", ""}, 
 {"OWID_EUN", "", "European Union", "2020-02-21", 53., 17., 2.571, 2., 1., 
  0.286, 0.119, 0.038, 0.006, 0.004, 0.002, 0.001, "", "", "", "", "", "", 
  "", "", "", "", "", "", "", "", "", "", "", "", "", "", "", "", "", "", "", 
  "", "", "", 4.4491906*^8, "", "", "", "", "", "", "", "", "", "", "", "", 
  "", ""}, {"OWID_EUN", "", "European Union", "2020-02-22", 95., 42., 8.429, 
  3., 1., 0.286, 0.214, 0.094, 0.019, 0.007, 0.002, 0.001, "", "", "", "", 
  "", "", "", "", "", "", "", "", "", "", "", "", "", "", "", "", "", "", "", 
  "", "", "", "", "", 4.4491906*^8, "", "", "", "", "", "", "", "", "", "", 
  "", "", "", ""}, {"OWID_EUN", "", "European Union", "2020-02-23", 188., 
  93., 21.714, 4., 1., 0.429, 0.423, 0.209, 0.049, 0.009, 0.002, 0.001, "", 
  "", "", "", "", "", "", "", "", "", "", "", "", "", "", "", "", "", "", "", 
  "", "", "", "", "", "", "", "", 4.4491906*^8, "", "", "", "", "", "", "", 
  "", "", "", "", "", "", ""}, {"OWID_EUN", "", "European Union", 
  "2020-02-24", 262., 74., 32.286, 8., 4., 1., 0.589, 0.166, 0.073, 0.018, 
  0.009, 0.002, "", "", "", "", "", "", "", "", "", "", "", "", "", "", "", 
  "", "", "", "", "", "", "", "", "", "", "", "", "", 4.4491906*^8, "", "", 
  "", "", "", "", "", "", "", "", "", "", "", ""}, 
 {"OWID_EUN", "", "European Union", "2020-02-25", 365., 103., 47., 11., 3., 
  1.429, 0.82, 0.232, 0.106, 0.025, 0.007, 0.003, "", "", "", "", "", "", "", 
  "", "", "", "", "", "", "", "", "", "", "", "", "", "", "", "", "", "", "", 
  "", "", 4.4491906*^8, "", "", "", "", "", "", "", "", "", "", "", "", "", 
  ""}, {"OWID_EUN", "", "European Union", "2020-02-26", 523., 158., 69.571, 
  14., 3., 1.857, 1.175, 0.355, 0.156, 0.031, 0.007, 0.004, "", "", "", "", 
  "", "", "", "", "", "", "", "", "", "", "", "", "", "", "", "", "", "", "", 
  "", "", "", "", "", 4.4491906*^8, "", "", "", "", "", "", "", "", "", "", 
  "", "", "", ""}, {"OWID_EUN", "", "European Union", "2020-02-27", 773., 
  250., 105.286, 19., 5., 2.571, 1.737, 0.562, 0.237, 0.043, 0.011, 0.006, 
  "", "", "", "", "", "", "", "", "", "", "", "", "", "", "", "", "", "", "", 
  "", "", "", "", "", "", "", "", "", 4.4491906*^8, "", "", "", "", "", "", 
  "", "", "", "", "", "", "", ""}, {"OWID_EUN", "", "European Union", 
  "2020-02-28", 1057., 284., 143.429, 23., 4., 3., 2.376, 0.638, 0.322, 
  0.052, 0.009, 0.007, "", "", "", "", "", "", "", "", "", "", "", "", "", 
  "", "", "", "", "", "", "", "", "", "", "", "", "", "", "", 4.4491906*^8, 
  "", "", "", "", "", "", "", "", "", "", "", "", "", ""}, 
 {"OWID_EUN", "", "European Union", "2020-02-29", 1405., 348., 187.143, 31., 
  8., 4., 3.158, 0.782, 0.421, 0.07, 0.018, 0.009, "", "", "", "", "", "", 
  "", "", "", "", "", "", "", "", "", "", "", "", "", "", "", "", "", "", "", 
  "", "", "", 4.4491906*^8, "", "", "", "", "", "", "", "", "", "", "", "", 
  "", ""}, {"OWID_EUN", "", "European Union", "2020-03-01", 2112., 707., 
  274.857, 36., 5., 4.571, 4.747, 1.589, 0.618, 0.081, 0.011, 0.01, "", "", 
  "", "", "", "", "", "", "", "", "", "", "", "", "", "", "", "", "", "", "", 
  "", "", "", "", "", "", "", 4.4491906*^8, "", "", "", "", "", "", "", "", 
  "", "", "", "", "", ""}, {"OWID_EUN", "", "European Union", "2020-03-02", 
  2606., 494., 334.857, 55., 19., 6.714, 5.857, 1.11, 0.753, 0.124, 0.043, 
  0.015, "", "", "", "", "", "", "", "", "", "", "", "", "", "", "", "", "", 
  "", "", "", "", "", "", "", "", "", "", "", 4.4491906*^8, "", "", "", "", 
  "", "", "", "", "", "", "", "", "", ""}, {"OWID_EUN", "", "European Union", 
  "2020-03-03", 3210., 604., 406.429, 84., 29., 10.429, 7.215, 1.358, 0.913, 
  0.189, 0.065, 0.023, "", "", "", "", "", "", "", "", "", "", "", "", "", 
  "", "", "", "", "", "", "", "", "", "", "", "", "", "", "", 4.4491906*^8, 
  "", "", "", "", "", "", "", "", "", "", "", "", "", ""}, 
 {"OWID_EUN", "", "European Union", "2020-03-04", 4080., 870., 508.143, 113., 
  29., 14.143, 9.17, 1.955, 1.142, 0.254, 0.065, 0.032, "", "", "", "", "", 
  "", "", "", "", "", "", "", "", "", "", "", "", "", "", "", "", "", "", "", 
  "", "", "", "", 4.4491906*^8, "", "", "", "", "", "", "", "", "", "", "", 
  "", "", ""}, {"OWID_EUN", "", "European Union", "2020-03-05", 5392., 1312., 
  659.857, 158., 45., 19.857, 12.119, 2.949, 1.483, 0.355, 0.101, 0.045, "", 
  "", "", "", "", "", "", "", "", "", "", "", "", "", "", "", "", "", "", "", 
  "", "", "", "", "", "", "", "", 4.4491906*^8, "", "", "", "", "", "", "", 
  "", "", "", "", "", "", ""}, {"OWID_EUN", "", "European Union", 
  "2020-03-06", 6942., 1550., 840.714, 212., 54., 27., 15.603, 3.484, 1.89, 
  0.476, 0.121, 0.061, "", "", "", "", "", "", "", "", "", "", "", "", "", 
  "", "", "", "", "", "", "", "", "", "", "", "", "", "", "", 4.4491906*^8, 
  "", "", "", "", "", "", "", "", "", "", "", "", "", ""}, 
 {"OWID_EUN", "", "European Union", "2020-03-07", 8942., 2000., 1076.714, 
  260., 48., 32.714, 20.098, 4.495, 2.42, 0.584, 0.108, 0.074, "", "", "", 
  "", "", "", "", "", "", "", "", "", "", "", "", "", "", "", "", "", "", "", 
  "", "", "", "", "", "", 4.4491906*^8, "", "", "", "", "", "", "", "", "", 
  "", "", "", "", ""}, {"OWID_EUN", "", "European Union", "2020-03-08", 
  11307., 2365., 1313.571, 405., 145., 52.714, 25.414, 5.316, 2.952, 0.91, 
  0.326, 0.118, "", "", "", "", "", "", "", "", "", "", "", "", "", "", "", 
  "", "", "", "", "", "", "", "", "", "", "", "", "", 4.4491906*^8, "", "", 
  "", "", "", "", "", "", "", "", "", "", "", ""}, 
 {"OWID_EUN", "", "European Union", "2020-03-09", 14226., 2919., 1660., 521., 
  116., 66.571, 31.974, 6.561, 3.731, 1.171, 0.261, 0.15, "", "", "", "", "", 
  "", "", "", "", "", "", "", "", "", "", "", "", "", "", "", "", "", "", "", 
  "", "", "", "", 4.4491906*^8, "", "", "", "", "", "", "", "", "", "", "", 
  "", "", ""}, {"OWID_EUN", "", "European Union", "2020-03-10", 16994., 
  2768., 1969.143, 706., 185., 88.857, 38.196, 6.221, 4.426, 1.587, 0.416, 
  0.2, "", "", "", "", "", "", "", "", "", "", "", "", "", "", "", "", "", 
  "", "", "", "", "", "", "", "", "", "", "", 4.4491906*^8, "", "", "", "", 
  "", "", "", "", "", "", "", "", "", ""}, {"OWID_EUN", "", "European Union", 
  "2020-03-11", 21648., 4654., 2509.714, 944., 238., 118.714, 48.656, 10.46, 
  5.641, 2.122, 0.535, 0.267, "", "", "", "", "", "", "", "", "", "", "", "", 
  "", "", "", "", "", "", "", "", "", "", "", "", "", "", "", "", 
  4.4491906*^8, "", "", "", "", "", "", "", "", "", "", "", "", "", ""}, 
 {"OWID_EUN", "", "European Union", "2020-03-12", 24924., 3276., 2790.286, 
  1137., 193., 139.857, 56.019, 7.363, 6.271, 2.556, 0.434, 0.314, "", "", 
  "", "", "", "", "", "", "", "", "", "", "", "", "", "", "", "", "", "", "", 
  "", "", "", "", "", "", "", 4.4491906*^8, "", "", "", "", "", "", "", "", 
  "", "", "", "", "", ""}, {"OWID_EUN", "", "European Union", "2020-03-13", 
  35096., 10172., 4022., 1507., 370., 185., 78.882, 22.863, 9.04, 3.387, 
  0.832, 0.416, "", "", "", "", "", "", "", "", "", "", "", "", "", "", "", 
  "", "", "", "", "", "", "", "", "", "", "", "", "", 4.4491906*^8, "", "", 
  "", "", "", "", "", "", "", "", "", "", "", ""}, 
 {"OWID_EUN", "", "European Union", "2020-03-14", 42507., 7411., 4795., 
  1771., 264., 215.857, 95.539, 16.657, 10.777, 3.98, 0.593, 0.485, "", "", 
  "", "", "", "", "", "", "", "", "", "", "", "", "", "", "", "", "", "", "", 
  "", "", "", "", "", "", "", 4.4491906*^8, "", "", "", "", "", "", "", "", 
  "", "", "", "", "", ""}, {"OWID_EUN", "", "European Union", "2020-03-15", 
  49867., 7360., 5508.571, 2248., 477., 263.286, 112.081, 16.542, 12.381, 
  5.053, 1.072, 0.592, "", "", "", "", "", "", "", "", "", "", "", "", "", 
  "", "", "", "", "", "", "", "", "", "", "", "", "", "", "", 4.4491906*^8, 
  "", "", "", "", "", "", "", "", "", "", "", "", "", ""}, 
 {"OWID_EUN", "", "European Union", "2020-03-16", 60044., 10177., 6545.429, 
  2724., 476., 314.714, 134.955, 22.874, 14.712, 6.122, 1.07, 0.707, "", "", 
  "", "", "", "", "", "", "", "", "", "", "", "", "", "", "", "", "", "", "", 
  "", "", "", "", "", "", "", 4.4491906*^8, "", "", "", "", "", "", "", "", 
  "", "", "", "", "", ""}, {"OWID_EUN", "", "European Union", "2020-03-17", 
  70045., 10001., 7578.714, 3301., 577., 370.714, 157.433, 22.478, 17.034, 
  7.419, 1.297, 0.833, "", "", "", "", "", "", "", "", "", "", "", "", "", 
  "", "", "", "", "", "", "", "", "", "", "", "", "", "", "", 4.4491906*^8, 
  "", "", "", "", "", "", "", "", "", "", "", "", "", ""}, 
 {"OWID_EUN", "", "European Union", "2020-03-18", 82516., 12471., 8695.429, 
  3899., 598., 422.143, 185.463, 28.03, 19.544, 8.763, 1.344, 0.949, "", "", 
  "", "", "", "", "", "", "", "", "", "", "", "", "", "", "", "", "", "", "", 
  "", "", "", "", "", "", "", 4.4491906*^8, "", "", "", "", "", "", "", "", 
  "", "", "", "", "", ""}, {"OWID_EUN", "", "European Union", "2020-03-19", 
  99352., 16836., 10632.571, 4690., 791., 507.571, 223.304, 37.841, 23.898, 
  10.541, 1.778, 1.141, "", "", "", "", "", "", "", "", "", "", "", "", "", 
  "", "", "", "", "", "", "", "", "", "", "", "", "", "", "", 4.4491906*^8, 
  "", "", "", "", "", "", "", "", "", "", "", "", "", ""}, 
 {"OWID_EUN", "", "European Union", "2020-03-20", 116843., 17491., 11678.143, 
  5822., 1132., 616.429, 262.616, 39.313, 26.248, 13.086, 2.544, 1.385, "", 
  "", "", "", "", "", "", "", "", "", "", "", "", "", "", "", "", "", "", "", 
  "", "", "", "", "", "", "", "", 4.4491906*^8, "", "", "", "", "", "", "", 
  "", "", "", "", "", "", ""}, {"OWID_EUN", "", "European Union", 
  "2020-03-21", 135560., 18717., 13293.286, 7172., 1350., 771.571, 304.685, 
  42.068, 29.878, 16.12, 3.034, 1.734, "", "", "", "", "", "", "", "", "", 
  "", "", "", "", "", "", "", "", "", "", "", "", "", "", "", "", "", "", "", 
  4.4491906*^8, "", "", "", "", "", "", "", "", "", "", "", "", "", ""}, 
 {"OWID_EUN", "", "European Union", "2020-03-22", 152910., 17350., 14720.429, 
  8428., 1256., 882.857, 343.68, 38.996, 33.086, 18.943, 2.823, 1.984, "", 
  "", "", "", "", "", "", "", "", "", "", "", "", "", "", "", "", "", "", "", 
  "", "", "", "", "", "", "", "", 4.4491906*^8, "", "", "", "", "", "", "", 
  "", "", "", "", "", "", ""}, {"OWID_EUN", "", "European Union", 
  "2020-03-23", 175173., 22263., 16447., 9887., 1459., 1023.286, 393.719, 
  50.038, 36.966, 22.222, 3.279, 2.3, "", "", "", "", "", "", "", "", "", "", 
  "", "", "", "", "", "", "", "", "", "", "", "", "", "", "", "", "", "", 
  4.4491906*^8, "", "", "", "", "", "", "", "", "", "", "", "", "", ""}, 
 {"OWID_EUN", "", "European Union", "2020-03-24", 195518., 20345., 17924.714, 
  11563., 1676., 1180.286, 439.446, 45.727, 40.288, 25.989, 3.767, 2.653, "", 
  "", "", "", "", "", "", "", "", "", "", "", "", "", "", "", "", "", "", "", 
  "", "", "", "", "", "", "", "", 4.4491906*^8, "", "", "", "", "", "", "", 
  "", "", "", "", "", "", ""}, {"OWID_EUN", "", "European Union", 
  "2020-03-25", 222047., 26529., 19933., 13569., 2006., 1381.429, 499.073, 
  59.627, 44.801, 30.498, 4.509, 3.105, "", "", "", "", "", "", "", "", "", 
  "", "", "", "", "", "", "", "", "", "", "", "", "", "", "", "", "", "", "", 
  4.4491906*^8, "", "", "", "", "", "", "", "", "", "", "", "", "", ""}, 
 {"OWID_EUN", "", "European Union", "2020-03-26", 253172., 31125., 21974.286, 
  15651., 2082., 1565.857, 569.029, 69.957, 49.389, 35.177, 4.68, 3.519, "", 
  "", "", "", "", "", "", "", "", "", "", "", "", "", "", "", "", "", "", "", 
  "", "", "", "", "", "", "", "", 4.4491906*^8, "", "", "", "", "", "", "", 
  "", "", "", "", "", "", ""}, {"OWID_EUN", "", "European Union", 
  "2020-03-27", 283775., 30603., 23847.429, 17991., 2340., 1738.429, 637.813, 
  68.783, 53.599, 40.437, 5.259, 3.907, "", "", "", "", "", "", "", "", "", 
  "", "", "", "", "", "", "", "", "", "", "", "", "", "", "", "", "", "", "", 
  4.4491906*^8, "", "", "", "", "", "", "", "", "", "", "", "", "", ""}, 
 {"OWID_EUN", "", "European Union", "2020-03-28", 315636., 31861., 25725.143, 
  20420., 2429., 1892.571, 709.423, 71.611, 57.82, 45.896, 5.459, 4.254, "", 
  "", "", "", "", "", "", "", "", "", "", "", "", "", "", "", "", "", "", "", 
  "", "", "", "", "", "", "", "", 4.4491906*^8, "", "", "", "", "", "", "", 
  "", "", "", "", "", "", ""}, {"OWID_EUN", "", "European Union", 
  "2020-03-29", 340947., 25311., 26862.429, 22734., 2314., 2043.714, 766.312, 
  56.889, 60.376, 51.097, 5.201, 4.593, "", "", "", "", "", "", "", "", "", 
  "", "", "", "", "", "", "", "", "", "", "", "", "", "", "", "", "", "", "", 
  4.4491906*^8, "", "", "", "", "", "", "", "", "", "", "", "", "", ""}, 
 {"OWID_EUN", "", "European Union", "2020-03-30", 367301., 26354., 27446.857, 
  25318., 2584., 2204.429, 825.546, 59.233, 61.69, 56.905, 5.808, 4.955, "", 
  "", "", "", "", "", "", "", "", "", "", "", "", "", "", "", "", "", "", "", 
  "", "", "", "", "", "", "", "", 4.4491906*^8, "", "", "", "", "", "", "", 
  "", "", "", "", "", "", ""}, {"OWID_EUN", "", "European Union", 
  "2020-03-31", 397713., 30412., 28885., 28068., 2750., 2357.857, 893.9, 
  68.354, 64.922, 63.086, 6.181, 5.3, "", "", "", "", "", "", "", "", "", "", 
  "", "", "", "", "", "", "", "", "", "", "", "", "", "", "", "", "", "", 
  4.4491906*^8, "", "", "", "", "", "", "", "", "", "", "", "", "", ""}, 
 {"OWID_EUN", "", "European Union", "2020-04-01", 427463., 29750., 29345.143, 
  31562., 3494., 2570.429, 960.766, 66.866, 65.956, 70.939, 7.853, 5.777, "", 
  "", "", "", "", "", "", "", "", "", "", "", "", "", "", "", "", "", "", "", 
  "", "", "", "", "", "", "", "", 4.4491906*^8, "", "", "", "", "", "", "", 
  "", "", "", "", "", "", ""}, {"OWID_EUN", "", "European Union", 
  "2020-04-02", 455838., 28375., 28952.286, 34633., 3071., 2711.714, 
  1024.541, 63.776, 65.073, 77.841, 6.902, 6.095, "", "", "", "", "", "", "", 
  "", "", "", "", "", "", "", "", "", "", "", "", "", "", "", "", "", "", "", 
  "", "", 4.4491906*^8, "", "", "", "", "", "", "", "", "", "", "", "", "", 
  ""}, {"OWID_EUN", "", "European Union", "2020-04-03", 486083., 30245., 
  28901.143, 38044., 3411., 2864.714, 1092.52, 67.979, 64.958, 85.508, 7.667, 
  6.439, "", "", "", "", "", "", "", "", "", "", "", "", "", "", "", "", "", 
  "", "", "", "", "", "", "", "", "", "", "", 4.4491906*^8, "", "", "", "", 
  "", "", "", "", "", "", "", "", "", ""}, {"OWID_EUN", "", "European Union", 
  "2020-04-04", 492059., 5976., 25203.286, 40901., 2857., 2925.857, 1105.952, 
  13.432, 56.647, 91.929, 6.421, 6.576, "", "", "", "", "", "", "", "", "", 
  "", "", "", "", "", "", "", "", "", "", "", "", "", "", "", "", "", "", "", 
  4.4491906*^8, "", "", "", "", "", "", "", "", "", "", "", "", "", ""}, 
 {"OWID_EUN", "", "European Union", "2020-04-05", 512616., 20557., 24524.143, 
  43228., 2327., 2927.714, 1152.156, 46.204, 55.12, 97.159, 5.23, 6.58, "", 
  "", "", "", "", "", "", "", "", "", "", "", "", "", "", "", "", "", "", "", 
  "", "", "", "", "", "", "", "", 4.4491906*^8, "", "", "", "", "", "", "", 
  "", "", "", "", "", "", ""}, {"OWID_EUN", "", "European Union", 
  "2020-04-06", 532292., 19676., 23570.143, 46118., 2890., 2971.429, 
  1196.379, 44.224, 52.976, 103.655, 6.496, 6.679, "", "", "", "", "", "", 
  "", "", "", "", "", "", "", "", "", "", "", "", "", "", "", "", "", "", "", 
  "", "", "", 4.4491906*^8, "", "", "", "", "", "", "", "", "", "", "", "", 
  "", ""}, {"OWID_EUN", "", "European Union", "2020-04-07", 547820., 15528., 
  21443.857, 49995., 3877., 3132.429, 1231.28, 34.901, 48.197, 112.369, 
  8.714, 7.04, "", "", "", "", "", "", "", "", "", "", "", "", "", "", "", 
  "", "", "", "", "", "", "", "", "", "", "", "", "", 4.4491906*^8, "", "", 
  "", "", "", "", "", "", "", "", "", "", "", ""}, 
 {"OWID_EUN", "", "European Union", "2020-04-08", 573677., 25857., 20887.714, 
  52809., 2814., 3035.286, 1289.396, 58.116, 46.947, 118.693, 6.325, 6.822, 
  "", "", "", "", "", "", "", "", "", "", "", "", "", "", "", "", "", "", "", 
  "", "", "", "", "", "", "", "", "", 4.4491906*^8, "", "", "", "", "", "", 
  "", "", "", "", "", "", "", ""}, {"OWID_EUN", "", "European Union", 
  "2020-04-09", 598559., 24882., 20388.714, 56390., 3581., 3108.143, 
  1345.321, 55.925, 45.826, 126.742, 8.049, 6.986, "", "", "", "", "", "", 
  "", "", "", "", "", "", "", "", "", "", "", "", "", "", "", "", "", "", "", 
  "", "", "", 4.4491906*^8, "", "", "", "", "", "", "", "", "", "", "", "", 
  "", ""}, {"OWID_EUN", "", "European Union", "2020-04-10", 621783., 23224., 
  19385.714, 59578., 3188., 3076.286, 1397.519, 52.198, 43.571, 133.908, 
  7.165, 6.914, "", "", "", "", "", "", "", "", "", "", "", "", "", "", "", 
  "", "", "", "", "", "", "", "", "", "", "", "", "", 4.4491906*^8, "", "", 
  "", "", "", "", "", "", "", "", "", "", "", ""}, 
 {"OWID_EUN", "", "European Union", "2020-04-11", 641900., 20117., 21405.857, 
  61989., 2411., 3012.571, 1442.734, 45.215, 48.112, 139.326, 5.419, 6.771, 
  "", "", "", "", "", "", "", "", "", "", "", "", "", "", "", "", "", "", "", 
  "", "", "", "", "", "", "", "", "", 4.4491906*^8, "", "", "", "", "", "", 
  "", "", "", "", "", "", "", ""}, {"OWID_EUN", "", "European Union", 
  "2020-04-12", 709587., 67687., 28138.714, 64403., 2414., 3025., 1594.868, 
  152.133, 63.245, 144.752, 5.426, 6.799, "", "", "", "", "", "", "", "", "", 
  "", "", "", "", "", "", "", "", "", "", "", "", "", "", "", "", "", "", "", 
  4.4491906*^8, "", "", "", "", "", "", "", "", "", "", "", "", "", ""}, 
 {"OWID_EUN", "", "European Union", "2020-04-13", 726306., 16719., 27716.286, 
  66824., 2421., 2958., 1632.445, 37.578, 62.295, 150.194, 5.441, 6.648, "", 
  "", "", "", "", "", "", "", "", "", "", "", "", "", "", "", "", "", "", "", 
  "", "", "", "", "", "", "", "", 4.4491906*^8, "", "", "", "", "", "", "", 
  "", "", "", "", "", "", ""}, {"OWID_EUN", "", "European Union", 
  "2020-04-14", 755063., 28757., 29606.143, 69250., 2426., 2750.714, 
  1697.079, 64.634, 66.543, 155.646, 5.453, 6.183, "", "", "", "", "", "", 
  "", "", "", "", "", "", "", "", "", "", "", "", "", "", "", "", "", "", "", 
  "", "", "", 4.4491906*^8, "", "", "", "", "", "", "", "", "", "", "", "", 
  "", ""}, {"OWID_EUN", "", "European Union", "2020-04-15", 776480., 21417., 
  28971.857, 73252., 4002., 2920.429, 1745.216, 48.137, 65.117, 164.641, 
  8.995, 6.564, "", "", "", "", "", "", "", "", "", "", "", "", "", "", "", 
  "", "", "", "", "", "", "", "", "", "", "", "", "", 4.4491906*^8, "", "", 
  "", "", "", "", "", "", "", "", "", "", "", ""}, 
 {"OWID_EUN", "", "European Union", "2020-04-16", 809506., 33026., 30135.286, 
  76287., 3035., 2842.429, 1819.446, 74.229, 67.732, 171.463, 6.821, 6.389, 
  "", "", "", "", "", "", "", "", "", "", "", "", "", "", "", "", "", "", "", 
  "", "", "", "", "", "", "", "", "", 4.4491906*^8, "", "", "", "", "", "", 
  "", "", "", "", "", "", "", ""}, {"OWID_EUN", "", "European Union", 
  "2020-04-17", 830419., 20913., 29805.143, 79316., 3029., 2819.714, 1866.45, 
  47.004, 66.99, 178.271, 6.808, 6.338, "", "", "", "", "", "", "", "", "", 
  "", "", "", "", "", "", "", "", "", "", "", "", "", "", "", "", "", "", "", 
  4.4491906*^8, "", "", "", "", "", "", "", "", "", "", "", "", "", ""}, 
 {"OWID_EUN", "", "European Union", "2020-04-18", 846302., 15883., 29200.286, 
  81292., 1976., 2757.571, 1902.148, 35.699, 65.631, 182.712, 4.441, 6.198, 
  "", "", "", "", "", "", "", "", "", "", "", "", "", "", "", "", "", "", "", 
  "", "", "", "", "", "", "", "", "", 4.4491906*^8, "", "", "", "", "", "", 
  "", "", "", "", "", "", "", ""}, {"OWID_EUN", "", "European Union", 
  "2020-04-19", 864689., 18387., 22157.429, 83168., 1876., 2680.714, 
  1943.475, 41.327, 49.801, 186.928, 4.216, 6.025, "", "", "", "", "", "", 
  "", "", "", "", "", "", "", "", "", "", "", "", "", "", "", "", "", "", "", 
  "", "", "", 4.4491906*^8, "", "", "", "", "", "", "", "", "", "", "", "", 
  "", ""}, {"OWID_EUN", "", "European Union", "2020-04-20", 877673., 12984., 
  21623.857, 85303., 2135., 2639.857, 1972.658, 29.183, 48.602, 191.727, 
  4.799, 5.933, "", "", "", "", "", "", "", "", "", "", "", "", "", "", "", 
  "", "", "", "", "", "", "", "", "", "", "", "", "", 4.4491906*^8, "", "", 
  "", "", "", "", "", "", "", "", "", "", "", ""}, 
 {"OWID_EUN", "", "European Union", "2020-04-21", 893222., 15549., 19737., 
  87707., 2404., 2636.714, 2007.606, 34.948, 44.361, 197.13, 5.403, 5.926, 
  "", "", "", "", "", "", "", "", "", "", "", "", "", "", "", "", "", "", "", 
  "", "", "", "", "", "", "", "", "", 4.4491906*^8, "", "", "", "", "", "", 
  "", "", "", "", "", "", "", ""}, {"OWID_EUN", "", "European Union", 
  "2020-04-22", 910137., 16915., 19093.857, 90130., 2423., 2411.143, 
  2045.624, 38.018, 42.915, 202.576, 5.446, 5.419, "", "", "", "", "", "", 
  "", "", "", "", "", "", "", "", "", "", "", "", "", "", "", "", "", "", "", 
  "", "", "", 4.4491906*^8, "", "", "", "", "", "", "", "", "", "", "", "", 
  "", ""}, {"OWID_EUN", "", "European Union", "2020-04-23", 923687., 13550., 
  16311.571, 92466., 2336., 2311.286, 2076.079, 30.455, 36.662, 207.827, 
  5.25, 5.195, "", "", "", "", "", "", "", "", "", "", "", "", "", "", "", 
  "", "", "", "", "", "", "", "", "", "", "", "", "", 4.4491906*^8, "", "", 
  "", "", "", "", "", "", "", "", "", "", "", ""}, 
 {"OWID_EUN", "", "European Union", "2020-04-24", 927036., 3349., 13802.429, 
  94642., 2176., 2189.429, 2083.606, 7.527, 31.022, 212.717, 4.891, 4.921, 
  "", "", "", "", "", "", "", "", "", "", "", "", "", "", "", "", "", "", "", 
  "", "", "", "", "", "", "", "", "", 4.4491906*^8, "", "", "", "", "", "", 
  "", "", "", "", "", "", "", ""}, {"OWID_EUN", "", "European Union", 
  "2020-04-25", 939849., 12813., 13363.857, 96499., 1857., 2172.429, 
  2112.404, 28.798, 30.037, 216.891, 4.174, 4.883, "", "", "", "", "", "", 
  "", "", "", "", "", "", "", "", "", "", "", "", "", "", "", "", "", "", "", 
  "", "", "", 4.4491906*^8, "", "", "", "", "", "", "", "", "", "", "", "", 
  "", ""}, {"OWID_EUN", "", "European Union", "2020-04-26", 950034., 10185., 
  12192.143, 97752., 1253., 2083.429, 2135.296, 22.892, 27.403, 219.707, 
  2.816, 4.683, "", "", "", "", "", "", "", "", "", "", "", "", "", "", "", 
  "", "", "", "", "", "", "", "", "", "", "", "", "", 4.4491906*^8, "", "", 
  "", "", "", "", "", "", "", "", "", "", "", ""}, 
 {"OWID_EUN", "", "European Union", "2020-04-27", 961478., 11444., 11972.143, 
  99367., 1615., 2009.143, 2161.018, 25.722, 26.909, 223.337, 3.63, 4.516, 
  "", "", "", "", "", "", "", "", "", "", "", "", "", "", "", "", "", "", "", 
  "", "", "", "", "", "", "", "", "", 4.4491906*^8, "", "", "", "", "", "", 
  "", "", "", "", "", "", "", ""}, {"OWID_EUN", "", "European Union", 
  "2020-04-28", 972407., 10929., 11312.143, 101051., 1684., 1906.286, 
  2185.582, 24.564, 25.425, 227.122, 3.785, 4.285, "", "", "", "", "", "", 
  "", "", "", "", "", "", "", "", "", "", "", "", "", "", "", "", "", "", "", 
  "", "", "", 4.4491906*^8, "", "", "", "", "", "", "", "", "", "", "", "", 
  "", ""}, {"OWID_EUN", "", "European Union", "2020-04-29", 980557., 8150., 
  10060., 102996., 1945., 1838., 2203.9, 18.318, 22.611, 231.494, 4.372, 
  4.131, "", "", "", "", "", "", "", "", "", "", "", "", "", "", "", "", "", 
  "", "", "", "", "", "", "", "", "", "", "", 4.4491906*^8, "", "", "", "", 
  "", "", "", "", "", "", "", "", "", ""}, {"OWID_EUN", "", "European Union", 
  "2020-04-30", 989453., 8896., 9395.143, 104447., 1451., 1711.571, 2223.894, 
  19.995, 21.117, 234.755, 3.261, 3.847, "", "", "", "", "", "", "", "", "", 
  "", "", "", "", "", "", "", "", "", "", "", "", "", "", "", "", "", "", "", 
  4.4491906*^8, "", "", "", "", "", "", "", "", "", "", "", "", "", ""}, 
 {"OWID_EUN", "", "European Union", "2020-05-01", 997977., 8524., 10134.429, 
  105452., 1005., 1544.286, 2243.053, 19.159, 22.778, 237.014, 2.259, 3.471, 
  "", "", "", "", "", "", "", "", "", "", "", "", "", "", "", "", "", "", "", 
  "", "", "", "", "", "", "", "", "", 4.4491906*^8, "", "", "", "", "", "", 
  "", "", "", "", "", "", "", ""}, {"OWID_EUN", "", "European Union", 
  "2020-05-02", 1.005204*^6, 7227., 9336.429, 107060., 1608., 1508.714, 
  2259.296, 16.243, 20.985, 240.628, 3.614, 3.391, "", "", "", "", "", "", 
  "", "", "", "", "", "", "", "", "", "", "", "", "", "", "", "", "", "", "", 
  "", "", "", 4.4491906*^8, "", "", "", "", "", "", "", "", "", "", "", "", 
  "", ""}, {"OWID_EUN", "", "European Union", "2020-05-03", 1.011088*^6, 
  5884., 8722., 107856., 796., 1443.429, 2272.521, 13.225, 19.604, 242.417, 
  1.789, 3.244, "", "", "", "", "", "", "", "", "", "", "", "", "", "", "", 
  "", "", "", "", "", "", "", "", "", "", "", "", "", 4.4491906*^8, "", "", 
  "", "", "", "", "", "", "", "", "", "", "", ""}, 
 {"OWID_EUN", "", "European Union", "2020-05-04", 1.016516*^6, 5428., 
  7862.571, 108974., 1118., 1372.429, 2284.721, 12.2, 17.672, 244.93, 2.513, 
  3.085, "", "", "", "", "", "", "", "", "", "", "", "", "", "", "", "", "", 
  "", "", "", "", "", "", "", "", "", "", "", 4.4491906*^8, "", "", "", "", 
  "", "", "", "", "", "", "", "", "", ""}, {"OWID_EUN", "", "European Union", 
  "2020-05-05", 1.023725*^6, 7209., 7331.143, 110111., 1137., 1294.286, 
  2300.924, 16.203, 16.477, 247.485, 2.556, 2.909, "", "", "", "", "", "", 
  "", "", "", "", "", "", "", "", "", "", "", "", "", "", "", "", "", "", "", 
  "", "", "", 4.4491906*^8, "", "", "", "", "", "", "", "", "", "", "", "", 
  "", ""}, {"OWID_EUN", "", "European Union", "2020-05-06", 1.034609*^6, 
  10884., 7721.714, 111855., 1744., 1265.571, 2325.387, 24.463, 17.355, 
  251.405, 3.92, 2.844, "", "", "", "", "", "", "", "", "", "", "", "", "", 
  "", "", "", "", "", "", "", "", "", "", "", "", "", "", "", 4.4491906*^8, 
  "", "", "", "", "", "", "", "", "", "", "", "", "", ""}, 
 {"OWID_EUN", "", "European Union", "2020-05-07", 1.042926*^6, 8317., 7639., 
  113026., 1171., 1225.571, 2344.08, 18.693, 17.169, 254.037, 2.632, 2.755, 
  "", "", "", "", "", "", "", "", "", "", "", "", "", "", "", "", "", "", "", 
  "", "", "", "", "", "", "", "", "", 4.4491906*^8, "", "", "", "", "", "", 
  "", "", "", "", "", "", "", ""}, {"OWID_EUN", "", "European Union", 
  "2020-05-08", 1.050751*^6, 7825., 7539.143, 114296., 1270., 1263.429, 
  2361.668, 17.587, 16.945, 256.892, 2.854, 2.84, "", "", "", "", "", "", "", 
  "", "", "", "", "", "", "", "", "", "", "", "", "", "", "", "", "", "", "", 
  "", "", 4.4491906*^8, "", "", "", "", "", "", "", "", "", "", "", "", "", 
  ""}, {"OWID_EUN", "", "European Union", "2020-05-09", 1.056654*^6, 5903., 
  7350., 115049., 753., 1141.286, 2374.935, 13.268, 16.52, 258.584, 1.692, 
  2.565, "", "", "", "", "", "", "", "", "", "", "", "", "", "", "", "", "", 
  "", "", "", "", "", "", "", "", "", "", "", 4.4491906*^8, "", "", "", "", 
  "", "", "", "", "", "", "", "", "", ""}, {"OWID_EUN", "", "European Union", 
  "2020-05-10", 1.061449*^6, 4795., 7194.429, 115630., 581., 1110.571, 
  2385.713, 10.777, 16.17, 259.89, 1.306, 2.496, "", "", "", "", "", "", "", 
  "", "", "", "", "", "", "", "", "", "", "", "", "", "", "", "", "", "", "", 
  "", "", 4.4491906*^8, "", "", "", "", "", "", "", "", "", "", "", "", "", 
  ""}, {"OWID_EUN", "", "European Union", "2020-05-11", 1.068334*^6, 6885., 
  7402.571, 116459., 829., 1069.286, 2401.187, 15.475, 16.638, 261.753, 
  1.863, 2.403, "", "", "", "", "", "", "", "", "", "", "", "", "", "", "", 
  "", "", "", "", "", "", "", "", "", "", "", "", "", 4.4491906*^8, "", "", 
  "", "", "", "", "", "", "", "", "", "", "", ""}, 
 {"OWID_EUN", "", "European Union", "2020-05-12", 1.074434*^6, 6100., 
  7244.143, 117499., 1040., 1055.429, 2414.898, 13.71, 16.282, 264.091, 
  2.338, 2.372, "", "", "", "", "", "", "", "", "", "", "", "", "", "", "", 
  "", "", "", "", "", "", "", "", "", "", "", "", "", 4.4491906*^8, "", "", 
  "", "", "", "", "", "", "", "", "", "", "", ""}, 
 {"OWID_EUN", "", "European Union", "2020-05-13", 1.079792*^6, 5358., 
  6454.714, 118484., 985., 947., 2426.94, 12.043, 14.508, 266.305, 2.214, 
  2.128, "", "", "", "", "", "", "", "", "", "", "", "", "", "", "", "", "", 
  "", "", "", "", "", "", "", "", "", "", "", 4.4491906*^8, "", "", "", "", 
  "", "", "", "", "", "", "", "", "", ""}, {"OWID_EUN", "", "European Union", 
  "2020-05-14", 1.085592*^6, 5800., 6095.143, 119574., 1090., 935.429, 
  2439.976, 13.036, 13.699, 268.755, 2.45, 2.102, "", "", "", "", "", "", "", 
  "", "", "", "", "", "", "", "", "", "", "", "", "", "", "", "", "", "", "", 
  "", "", 4.4491906*^8, "", "", "", "", "", "", "", "", "", "", "", "", "", 
  ""}, {"OWID_EUN", "", "European Union", "2020-05-15", 1.090954*^6, 5362., 
  5743.286, 120382., 808., 869.429, 2452.028, 12.052, 12.909, 270.571, 1.816, 
  1.954, "", "", "", "", "", "", "", "", "", "", "", "", "", "", "", "", "", 
  "", "", "", "", "", "", "", "", "", "", "", 4.4491906*^8, "", "", "", "", 
  "", "", "", "", "", "", "", "", "", ""}, {"OWID_EUN", "", "European Union", 
  "2020-05-16", 1.095452*^6, 4498., 5542.571, 120964., 582., 845., 2462.138, 
  10.11, 12.457, 271.879, 1.308, 1.899, "", "", "", "", "", "", "", "", "", 
  "", "", "", "", "", "", "", "", "", "", "", "", "", "", "", "", "", "", "", 
  4.4491906*^8, "", "", "", "", "", "", "", "", "", "", "", "", "", ""}, 
 {"OWID_EUN", "", "European Union", "2020-05-17", 1.098618*^6, 3166., 
  5309.857, 121745., 781., 873.571, 2469.254, 7.116, 11.934, 273.634, 1.755, 
  1.963, "", "", "", "", "", "", "", "", "", "", "", "", "", "", "", "", "", 
  "", "", "", "", "", "", "", "", "", "", "", 4.4491906*^8, "", "", "", "", 
  "", "", "", "", "", "", "", "", "", ""}, {"OWID_EUN", "", "European Union", 
  "2020-05-18", 1.102533*^6, 3915., 4885.571, 122282., 537., 831.857, 
  2478.053, 8.799, 10.981, 274.841, 1.207, 1.87, "", "", "", "", "", "", "", 
  "", "", "", "", "", "", "", "", "", "", "", "", "", "", "", "", "", "", "", 
  "", "", 4.4491906*^8, "", "", "", "", "", "", "", "", "", "", "", "", "", 
  ""}, {"OWID_EUN", "", "European Union", "2020-05-19", 1.107627*^6, 5094., 
  4741.857, 122551., 269., 721.714, 2489.502, 11.449, 10.658, 275.446, 0.605, 
  1.622, "", "", "", "", "", "", "", "", "", "", "", "", "", "", "", "", "", 
  "", "", "", "", "", "", "", "", "", "", "", 4.4491906*^8, "", "", "", "", 
  "", "", "", "", "", "", "", "", "", ""}, {"OWID_EUN", "", "European Union", 
  "2020-05-20", 1.112516*^6, 4889., 4674.857, 123228., 677., 677.714, 
  2500.491, 10.989, 10.507, 276.967, 1.522, 1.523, "", "", "", "", "", "", 
  "", "", "", "", "", "", "", "", "", "", "", "", "", "", "", "", "", "", "", 
  "", "", "", 4.4491906*^8, "", "", "", "", "", "", "", "", "", "", "", "", 
  "", ""}, {"OWID_EUN", "", "European Union", "2020-05-21", 1.116845*^6, 
  4329., 4464.714, 123748., 520., 596.286, 2510.221, 9.73, 10.035, 278.136, 
  1.169, 1.34, "", "", "", "", "", "", "", "", "", "", "", "", "", "", "", 
  "", "", "", "", "", "", "", "", "", "", "", "", "", 4.4491906*^8, "", "", 
  "", "", "", "", "", "", "", "", "", "", "", ""}, 
 {"OWID_EUN", "", "European Union", "2020-05-22", 1.123044*^6, 6199., 
  4584.286, 124892., 1144., 644.286, 2524.153, 13.933, 10.304, 280.707, 
  2.571, 1.448, "", "", "", "", "", "", "", "", "", "", "", "", "", "", "", 
  "", "", "", "", "", "", "", "", "", "", "", "", "", 4.4491906*^8, "", "", 
  "", "", "", "", "", "", "", "", "", "", "", ""}, 
 {"OWID_EUN", "", "European Union", "2020-05-23", 1.127037*^6, 3993., 
  4512.143, 125357., 465., 627.571, 2533.128, 8.975, 10.141, 281.752, 1.045, 
  1.411, "", "", "", "", "", "", "", "", "", "", "", "", "", "", "", "", "", 
  "", "", "", "", "", "", "", "", "", "", "", 4.4491906*^8, "", "", "", "", 
  "", "", "", "", "", "", "", "", "", ""}, {"OWID_EUN", "", "European Union", 
  "2020-05-24", 1.129674*^6, 2637., 4436.571, 125528., 171., 540.429, 
  2539.055, 5.927, 9.972, 282.137, 0.384, 1.215, "", "", "", "", "", "", "", 
  "", "", "", "", "", "", "", "", "", "", "", "", "", "", "", "", "", "", "", 
  "", "", 4.4491906*^8, "", "", "", "", "", "", "", "", "", "", "", "", "", 
  ""}, {"OWID_EUN", "", "European Union", "2020-05-25", 1.132066*^6, 2392., 
  4219., 123945., -1583., 237.571, 2544.431, 5.376, 9.483, 278.579, -3.558, 
  0.534, "", "", "", "", "", "", "", "", "", "", "", "", "", "", "", "", "", 
  "", "", "", "", "", "", "", "", "", "", "", 4.4491906*^8, "", "", "", "", 
  "", "", "", "", "", "", "", "", "", ""}, {"OWID_EUN", "", "European Union", 
  "2020-05-26", 1.136209*^6, 4143., 4083.143, 124718., 773., 309.571, 
  2553.743, 9.312, 9.177, 280.316, 1.737, 0.696, "", "", "", "", "", "", "", 
  "", "", "", "", "", "", "", "", "", "", "", "", "", "", "", "", "", "", "", 
  "", "", 4.4491906*^8, "", "", "", "", "", "", "", "", "", "", "", "", "", 
  ""}, {"OWID_EUN", "", "European Union", "2020-05-27", 1.139599*^6, 3390., 
  3869., 125094., 376., 266.571, 2561.363, 7.619, 8.696, 281.161, 0.845, 
  0.599, "", "", "", "", "", "", "", "", "", "", "", "", "", "", "", "", "", 
  "", "", "", "", "", "", "", "", "", "", "", 4.4491906*^8, "", "", "", "", 
  "", "", "", "", "", "", "", "", "", ""}, {"OWID_EUN", "", "European Union", 
  "2020-05-28", 1.14822*^6, 8621., 4482.143, 125454., 360., 243.714, 
  2580.739, 19.377, 10.074, 281.97, 0.809, 0.548, "", "", "", "", "", "", "", 
  "", "", "", "", "", "", "", "", "", "", "", "", "", "", "", "", "", "", "", 
  "", "", 4.4491906*^8, "", "", "", "", "", "", "", "", "", "", "", "", "", 
  ""}, {"OWID_EUN", "", "European Union", "2020-05-29", 1.153035*^6, 4815., 
  4284.429, 125843., 389., 135.857, 2591.561, 10.822, 9.63, 282.845, 0.874, 
  0.305, "", "", "", "", "", "", "", "", "", "", "", "", "", "", "", "", "", 
  "", "", "", "", "", "", "", "", "", "", "", 4.4491906*^8, "", "", "", "", 
  "", "", "", "", "", "", "", "", "", ""}, {"OWID_EUN", "", "European Union", 
  "2020-05-30", 1.157968*^6, 4933., 4418.714, 126186., 343., 118.429, 
  2602.649, 11.087, 9.932, 283.616, 0.771, 0.266, "", "", "", "", "", "", "", 
  "", "", "", "", "", "", "", "", "", "", "", "", "", "", "", "", "", "", "", 
  "", "", 4.4491906*^8, "", "", "", "", "", "", "", "", "", "", "", "", "", 
  ""}, {"OWID_EUN", "", "European Union", "2020-05-31", 1.160536*^6, 2568., 
  4408.857, 126360., 174., 118.857, 2608.421, 5.772, 9.909, 284.007, 0.391, 
  0.267, "", "", "", "", "", "", "", "", "", "", "", "", "", "", "", "", "", 
  "", "", "", "", "", "", "", "", "", "", "", 4.4491906*^8, "", "", "", "", 
  "", "", "", "", "", "", "", "", "", ""}, {"OWID_EUN", "", "European Union", 
  "2020-06-01", 1.163294*^6, 2758., 4461.143, 126540., 180., 370.714, 
  2614.619, 6.199, 10.027, 284.411, 0.405, 0.833, "", "", "", "", "", "", "", 
  "", "", "", "", "", "", "", "", "", "", "", "", "", "", "", "", "", "", "", 
  "", "", 4.4491906*^8, "", "", "", "", "", "", "", "", "", "", "", "", "", 
  ""}, {"OWID_EUN", "", "European Union", "2020-06-02", 1.165403*^6, 2109., 
  4170.571, 126866., 326., 306.857, 2619.36, 4.74, 9.374, 285.144, 0.733, 
  0.69, "", "", "", "", "", "", "", "", "", "", "", "", "", "", "", "", "", 
  "", "", "", "", "", "", "", "", "", "", "", 4.4491906*^8, "", "", "", "", 
  "", "", "", "", "", "", "", "", "", ""}, {"OWID_EUN", "", "European Union", 
  "2020-06-03", 1.165409*^6, 6., 3687.143, 127211., 345., 302.429, 2619.373, 
  0.013, 8.287, 285.919, 0.775, 0.68, "", "", "", "", "", "", "", "", "", "", 
  "", "", "", "", "", "", "", "", "", "", "", "", "", "", "", "", "", "", 
  4.4491906*^8, "", "", "", "", "", "", "", "", "", "", "", "", "", ""}, 
 {"OWID_EUN", "", "European Union", "2020-06-04", 1.173138*^6, 7729., 
  3559.714, 127477., 266., 289., 2636.745, 17.372, 8.001, 286.517, 0.598, 
  0.65, "", "", "", "", "", "", "", "", "", "", "", "", "", "", "", "", "", 
  "", "", "", "", "", "", "", "", "", "", "", 4.4491906*^8, "", "", "", "", 
  "", "", "", "", "", "", "", "", "", ""}, {"OWID_EUN", "", "European Union", 
  "2020-06-05", 1.177739*^6, 4601., 3529.143, 127810., 333., 281., 2647.086, 
  10.341, 7.932, 287.266, 0.748, 0.632, "", "", "", "", "", "", "", "", "", 
  "", "", "", "", "", "", "", "", "", "", "", "", "", "", "", "", "", "", "", 
  4.4491906*^8, "", "", "", "", "", "", "", "", "", "", "", "", "", ""}, 
 {"OWID_EUN", "", "European Union", "2020-06-06", 1.182062*^6, 4323., 3442., 
  128012., 202., 260.857, 2656.802, 9.716, 7.736, 287.72, 0.454, 0.586, "", 
  "", "", "", "", "", "", "", "", "", "", "", "", "", "", "", "", "", "", "", 
  "", "", "", "", "", "", "", "", 4.4491906*^8, "", "", "", "", "", "", "", 
  "", "", "", "", "", "", ""}, {"OWID_EUN", "", "European Union", 
  "2020-06-07", 1.185306*^6, 3244., 3538.571, 128137., 125., 253.857, 
  2664.094, 7.291, 7.953, 288.001, 0.281, 0.571, "", "", "", "", "", "", "", 
  "", "", "", "", "", "", "", "", "", "", "", "", "", "", "", "", "", "", "", 
  "", "", 4.4491906*^8, "", "", "", "", "", "", "", "", "", "", "", "", "", 
  ""}, {"OWID_EUN", "", "European Union", "2020-06-08", 1.1886*^6, 3294., 
  3615.143, 128357., 220., 259.571, 2671.497, 7.404, 8.125, 288.495, 0.494, 
  0.583, "", "", "", "", "", "", "", "", "", "", "", "", "", "", "", "", "", 
  "", "", "", "", "", "", "", "", "", "", "", 4.4491906*^8, "", "", "", "", 
  "", "", "", "", "", "", "", "", "", ""}, {"OWID_EUN", "", "European Union", 
  "2020-06-09", 1.19249*^6, 3890., 3869.571, 128672., 315., 258., 2680.24, 
  8.743, 8.697, 289.203, 0.708, 0.58, "", "", "", "", "", "", "", "", "", "", 
  "", "", "", "", "", "", "", "", "", "", "", "", "", "", "", "", "", "", 
  4.4491906*^8, "", "", "", "", "", "", "", "", "", "", "", "", "", ""}, 
 {"OWID_EUN", "", "European Union", "2020-06-10", 1.196476*^6, 3986., 
  4438.143, 128921., 249., 244.286, 2689.199, 8.959, 9.975, 289.763, 0.56, 
  0.549, "", "", "", "", "", "", "", "", "", "", "", "", "", "", "", "", "", 
  "", "", "", "", "", "", "", "", "", "", "", 4.4491906*^8, "", "", "", "", 
  "", "", "", "", "", "", "", "", "", ""}, {"OWID_EUN", "", "European Union", 
  "2020-06-11", 1.200601*^6, 4125., 3923.286, 129085., 164., 229.714, 
  2698.471, 9.271, 8.818, 290.131, 0.369, 0.516, "", "", "", "", "", "", "", 
  "", "", "", "", "", "", "", "", "", "", "", "", "", "", "", "", "", "", "", 
  "", "", 4.4491906*^8, "", "", "", "", "", "", "", "", "", "", "", "", "", 
  ""}, {"OWID_EUN", "", "European Union", "2020-06-12", 1.20549*^6, 4889., 
  3964.429, 129272., 187., 208.857, 2709.459, 10.989, 8.91, 290.552, 0.42, 
  0.469, "", "", "", "", "", "", "", "", "", "", "", "", "", "", "", "", "", 
  "", "", "", "", "", "", "", "", "", "", "", 4.4491906*^8, "", "", "", "", 
  "", "", "", "", "", "", "", "", "", ""}, {"OWID_EUN", "", "European Union", 
  "2020-06-13", 1.209371*^6, 3881., 3901.286, 129457., 185., 206.429, 
  2718.182, 8.723, 8.769, 290.968, 0.416, 0.464, "", "", "", "", "", "", "", 
  "", "", "", "", "", "", "", "", "", "", "", "", "", "", "", "", "", "", "", 
  "", "", 4.4491906*^8, "", "", "", "", "", "", "", "", "", "", "", "", "", 
  ""}, {"OWID_EUN", "", "European Union", "2020-06-14", 1.212473*^6, 3102., 
  3881., 129565., 108., 204., 2725.154, 6.972, 8.723, 291.21, 0.243, 0.459, 
  "", "", "", "", "", "", "", "", "", "", "", "", "", "", "", "", "", "", "", 
  "", "", "", "", "", "", "", "", "", 4.4491906*^8, "", "", "", "", "", "", 
  "", "", "", "", "", "", "", ""}, {"OWID_EUN", "", "European Union", 
  "2020-06-15", 1.215284*^6, 2811., 3812., 129691., 126., 190.571, 2731.472, 
  6.318, 8.568, 291.493, 0.283, 0.428, "", "", "", "", "", "", "", "", "", 
  "", "", "", "", "", "", "", "", "", "", "", "", "", "", "", "", "", "", "", 
  4.4491906*^8, "", "", "", "", "", "", "", "", "", "", "", "", "", ""}, 
 {"OWID_EUN", "", "European Union", "2020-06-16", 1.219612*^6, 4328., 
  3874.571, 129950., 259., 182.571, 2741.2, 9.728, 8.708, 292.076, 0.582, 
  0.41, "", "", "", "", "", "", "", "", "", "", "", "", "", "", "", "", "", 
  "", "", "", "", "", "", "", "", "", "", "", 4.4491906*^8, "", "", "", "", 
  "", "", "", "", "", "", "", "", "", ""}, {"OWID_EUN", "", "European Union", 
  "2020-06-17", 1.224293*^6, 4681., 3973.857, 130214., 264., 184.714, 
  2751.721, 10.521, 8.932, 292.669, 0.593, 0.415, "", "", "", "", "", "", "", 
  "", "", "", "", "", "", "", "", "", "", "", "", "", "", "", "", "", "", "", 
  "", "", 4.4491906*^8, "", "", "", "", "", "", "", "", "", "", "", "", "", 
  ""}, {"OWID_EUN", "", "European Union", "2020-06-18", 1.230172*^6, 5879., 
  4224.429, 130426., 212., 191.571, 2764.934, 13.214, 9.495, 293.145, 0.476, 
  0.431, "", "", "", "", "", "", "", "", "", "", "", "", "", "", "", "", "", 
  "", "", "", "", "", "", "", "", "", "", "", 4.4491906*^8, "", "", "", "", 
  "", "", "", "", "", "", "", "", "", ""}, {"OWID_EUN", "", "European Union", 
  "2020-06-19", 1.234432*^6, 4260., 4134.571, 131730., 1304., 351.143, 
  2774.509, 9.575, 9.293, 296.076, 2.931, 0.789, "", "", "", "", "", "", "", 
  "", "", "", "", "", "", "", "", "", "", "", "", "", "", "", "", "", "", "", 
  "", "", 4.4491906*^8, "", "", "", "", "", "", "", "", "", "", "", "", "", 
  ""}, {"OWID_EUN", "", "European Union", "2020-06-20", 1.23821*^6, 3778., 
  4119.857, 131861., 131., 343.429, 2783.001, 8.491, 9.26, 296.371, 0.294, 
  0.772, "", "", "", "", "", "", "", "", "", "", "", "", "", "", "", "", "", 
  "", "", "", "", "", "", "", "", "", "", "", 4.4491906*^8, "", "", "", "", 
  "", "", "", "", "", "", "", "", "", ""}, {"OWID_EUN", "", "European Union", 
  "2020-06-21", 1.241208*^6, 2998., 4105., 131919., 58., 336.286, 2789.739, 
  6.738, 9.226, 296.501, 0.13, 0.756, "", "", "", "", "", "", "", "", "", "", 
  "", "", "", "", "", "", "", "", "", "", "", "", "", "", "", "", "", "", 
  4.4491906*^8, "", "", "", "", "", "", "", "", "", "", "", "", "", ""}, 
 {"OWID_EUN", "", "European Union", "2020-06-22", 1.244305*^6, 3097., 
  4145.857, 132004., 85., 330.429, 2796.7, 6.961, 9.318, 296.692, 0.191, 
  0.743, "", "", "", "", "", "", "", "", "", "", "", "", "", "", "", "", "", 
  "", "", "", "", "", "", "", "", "", "", "", 4.4491906*^8, "", "", "", "", 
  "", "", "", "", "", "", "", "", "", ""}, {"OWID_EUN", "", "European Union", 
  "2020-06-23", 1.24899*^6, 4685., 4196.857, 132273., 269., 331.857, 2807.23, 
  10.53, 9.433, 297.297, 0.605, 0.746, "", "", "", "", "", "", "", "", "", 
  "", "", "", "", "", "", "", "", "", "", "", "", "", "", "", "", "", "", "", 
  4.4491906*^8, "", "", "", "", "", "", "", "", "", "", "", "", "", ""}, 
 {"OWID_EUN", "", "European Union", "2020-06-24", 1.253849*^6, 4859., 
  4222.286, 132384., 111., 310., 2818.151, 10.921, 9.49, 297.546, 0.249, 
  0.697, "", "", "", "", "", "", "", "", "", "", "", "", "", "", "", "", "", 
  "", "", "", "", "", "", "", "", "", "", "", 4.4491906*^8, "", "", "", "", 
  "", "", "", "", "", "", "", "", "", ""}, {"OWID_EUN", "", "European Union", 
  "2020-06-25", 1.258353*^6, 4504., 4025.857, 132524., 140., 299.714, 
  2828.274, 10.123, 9.049, 297.861, 0.315, 0.674, "", "", "", "", "", "", "", 
  "", "", "", "", "", "", "", "", "", "", "", "", "", "", "", "", "", "", "", 
  "", "", 4.4491906*^8, "", "", "", "", "", "", "", "", "", "", "", "", "", 
  ""}, {"OWID_EUN", "", "European Union", "2020-06-26", 1.264006*^6, 5653., 
  4224.857, 132722., 198., 141.714, 2840.98, 12.706, 9.496, 298.306, 0.445, 
  0.319, "", "", "", "", "", "", "", "", "", "", "", "", "", "", "", "", "", 
  "", "", "", "", "", "", "", "", "", "", "", 4.4491906*^8, "", "", "", "", 
  "", "", "", "", "", "", "", "", "", ""}, {"OWID_EUN", "", "European Union", 
  "2020-06-27", 1.268175*^6, 4169., 4280.714, 132769., 47., 129.714, 2850.35, 
  9.37, 9.621, 298.412, 0.106, 0.292, "", "", "", "", "", "", "", "", "", "", 
  "", "", "", "", "", "", "", "", "", "", "", "", "", "", "", "", "", "", 
  4.4491906*^8, "", "", "", "", "", "", "", "", "", "", "", "", "", ""}, 
 {"OWID_EUN", "", "European Union", "2020-06-28", 1.270572*^6, 2397., 
  4194.857, 132832., 63., 130.429, 2855.737, 5.387, 9.428, 298.553, 0.142, 
  0.293, "", "", "", "", "", "", "", "", "", "", "", "", "", "", "", "", "", 
  "", "", "", "", "", "", "", "", "", "", "", 4.4491906*^8, "", "", "", "", 
  "", "", "", "", "", "", "", "", "", ""}, {"OWID_EUN", "", "European Union", 
  "2020-06-29", 1.27414*^6, 3568., 4262.143, 132928., 96., 132., 2863.757, 
  8.019, 9.58, 298.769, 0.216, 0.297, "", "", "", "", "", "", "", "", "", "", 
  "", "", "", "", "", "", "", "", "", "", "", "", "", "", "", "", "", "", 
  4.4491906*^8, "", "", "", "", "", "", "", "", "", "", "", "", "", ""}, 
 {"OWID_EUN", "", "European Union", "2020-06-30", 1.277707*^6, 3567., 
  4102.429, 133134., 206., 123., 2871.774, 8.017, 9.221, 299.232, 0.463, 
  0.276, "", "", "", "", "", "", "", "", "", "", "", "", "", "", "", "", "", 
  "", "", "", "", "", "", "", "", "", "", "", 4.4491906*^8, "", "", "", "", 
  "", "", "", "", "", "", "", "", "", ""}, {"OWID_EUN", "", "European Union", 
  "2020-07-01", 1.282171*^6, 4464., 4046., 133274., 140., 127.143, 2881.807, 
  10.033, 9.094, 299.547, 0.315, 0.286, "", "", "", "", "", "", "", "", "", 
  "", "", "", "", "", "", "", "", "", "", "", "", "", "", "", "", "", "", "", 
  4.4491906*^8, "", "", "", "", "", "", "", "", "", "", "", "", "", ""}, 
 {"OWID_EUN", "", "European Union", "2020-07-02", 1.286445*^6, 4274., 
  4013.143, 133434., 160., 130., 2891.414, 9.606, 9.02, 299.906, 0.36, 0.292, 
  "", "", "", "", "", "", "", "", "", "", "", "", "", "", "", "", "", "", "", 
  "", "", "", "", "", "", "", "", "", 4.4491906*^8, "", "", "", "", "", "", 
  "", "", "", "", "", "", "", ""}, {"OWID_EUN", "", "European Union", 
  "2020-07-03", 1.290697*^6, 4252., 3813., 133563., 129., 120.143, 2900.97, 
  9.557, 8.57, 300.196, 0.29, 0.27, "", "", "", "", "", "", "", "", "", "", 
  "", "", "", "", "", "", "", "", "", "", "", "", "", "", "", "", "", "", 
  4.4491906*^8, "", "", "", "", "", "", "", "", "", "", "", "", "", ""}, 
 {"OWID_EUN", "", "European Union", "2020-07-04", 1.294037*^6, 3340., 
  3694.571, 133644., 81., 125., 2908.477, 7.507, 8.304, 300.378, 0.182, 
  0.281, "", "", "", "", "", "", "", "", "", "", "", "", "", "", "", "", "", 
  "", "", "", "", "", "", "", "", "", "", "", 4.4491906*^8, "", "", "", "", 
  "", "", "", "", "", "", "", "", "", ""}, {"OWID_EUN", "", "European Union", 
  "2020-07-05", 1.296521*^6, 2484., 3707., 133690., 46., 122.571, 2914.06, 
  5.583, 8.332, 300.482, 0.103, 0.275, "", "", "", "", "", "", "", "", "", 
  "", "", "", "", "", "", "", "", "", "", "", "", "", "", "", "", "", "", "", 
  4.4491906*^8, "", "", "", "", "", "", "", "", "", "", "", "", "", ""}, 
 {"OWID_EUN", "", "European Union", "2020-07-06", 1.301077*^6, 4556., 
  3848.143, 133769., 79., 120.143, 2924.3, 10.24, 8.649, 300.659, 0.178, 
  0.27, "", "", "", "", "", "", "", "", "", "", "", "", "", "", "", "", "", 
  "", "", "", "", "", "", "", "", "", "", "", 4.4491906*^8, "", "", "", "", 
  "", "", "", "", "", "", "", "", "", ""}, {"OWID_EUN", "", "European Union", 
  "2020-07-07", 1.304123*^6, 3046., 3773.714, 133911., 142., 111., 2931.147, 
  6.846, 8.482, 300.978, 0.319, 0.249, "", "", "", "", "", "", "", "", "", 
  "", "", "", "", "", "", "", "", "", "", "", "", "", "", "", "", "", "", "", 
  4.4491906*^8, "", "", "", "", "", "", "", "", "", "", "", "", "", ""}, 
 {"OWID_EUN", "", "European Union", "2020-07-08", 1.308507*^6, 4384., 
  3762.286, 134051., 140., 111., 2941., 9.853, 8.456, 301.293, 0.315, 0.249, 
  "", "", "", "", "", "", "", "", "", "", "", "", "", "", "", "", "", "", "", 
  "", "", "", "", "", "", "", "", "", 4.4491906*^8, "", "", "", "", "", "", 
  "", "", "", "", "", "", "", ""}, {"OWID_EUN", "", "European Union", 
  "2020-07-09", 1.312677*^6, 4170., 3747.429, 134168., 117., 104.857, 
  2950.373, 9.372, 8.423, 301.556, 0.263, 0.236, "", "", "", "", "", "", "", 
  "", "", "", "", "", "", "", "", "", "", "", "", "", "", "", "", "", "", "", 
  "", "", 4.4491906*^8, "", "", "", "", "", "", "", "", "", "", "", "", "", 
  ""}, {"OWID_EUN", "", "European Union", "2020-07-10", 1.317497*^6, 4820., 
  3828.571, 134278., 110., 102.143, 2961.206, 10.833, 8.605, 301.803, 0.247, 
  0.23, "", "", "", "", "", "", "", "", "", "", "", "", "", "", "", "", "", 
  "", "", "", "", "", "", "", "", "", "", "", 4.4491906*^8, "", "", "", "", 
  "", "", "", "", "", "", "", "", "", ""}, {"OWID_EUN", "", "European Union", 
  "2020-07-11", 1.32112*^6, 3623., 3869., 134340., 62., 99.429, 2969.349, 
  8.143, 8.696, 301.943, 0.139, 0.223, "", "", "", "", "", "", "", "", "", 
  "", "", "", "", "", "", "", "", "", "", "", "", "", "", "", "", "", "", "", 
  4.4491906*^8, "", "", "", "", "", "", "", "", "", "", "", "", "", ""}, 
 {"OWID_EUN", "", "European Union", "2020-07-12", 1.323614*^6, 2494., 
  3870.429, 134377., 37., 98.143, 2974.955, 5.606, 8.699, 302.026, 0.083, 
  0.221, "", "", "", "", "", "", "", "", "", "", "", "", "", "", "", "", "", 
  "", "", "", "", "", "", "", "", "", "", "", 4.4491906*^8, "", "", "", "", 
  "", "", "", "", "", "", "", "", "", ""}, {"OWID_EUN", "", "European Union", 
  "2020-07-13", 1.329283*^6, 5669., 4029.429, 134454., 77., 97.857, 2987.696, 
  12.742, 9.057, 302.199, 0.173, 0.22, "", "", "", "", "", "", "", "", "", 
  "", "", "", "", "", "", "", "", "", "", "", "", "", "", "", "", "", "", "", 
  4.4491906*^8, "", "", "", "", "", "", "", "", "", "", "", "", "", ""}, 
 {"OWID_EUN", "", "European Union", "2020-07-14", 1.332692*^6, 3409., 
  4081.286, 134561., 107., 92.857, 2995.358, 7.662, 9.173, 302.439, 0.24, 
  0.209, "", "", "", "", "", "", "", "", "", "", "", "", "", "", "", "", "", 
  "", "", "", "", "", "", "", "", "", "", "", 4.4491906*^8, "", "", "", "", 
  "", "", "", "", "", "", "", "", "", ""}, {"OWID_EUN", "", "European Union", 
  "2020-07-15", 1.337497*^6, 4805., 4141.429, 134740., 179., 98.429, 
  3006.158, 10.8, 9.308, 302.842, 0.402, 0.221, "", "", "", "", "", "", "", 
  "", "", "", "", "", "", "", "", "", "", "", "", "", "", "", "", "", "", "", 
  "", "", 4.4491906*^8, "", "", "", "", "", "", "", "", "", "", "", "", "", 
  ""}, {"OWID_EUN", "", "European Union", "2020-07-16", 1.34332*^6, 5823., 
  4377.571, 134855., 115., 98.143, 3019.246, 13.088, 9.839, 303.1, 0.258, 
  0.221, "", "", "", "", "", "", "", "", "", "", "", "", "", "", "", "", "", 
  "", "", "", "", "", "", "", "", "", "", "", 4.4491906*^8, "", "", "", "", 
  "", "", "", "", "", "", "", "", "", ""}, {"OWID_EUN", "", "European Union", 
  "2020-07-17", 1.349507*^6, 6187., 4572.857, 134955., 100., 96.714, 
  3033.152, 13.906, 10.278, 303.325, 0.225, 0.217, "", "", "", "", "", "", 
  "", "", "", "", "", "", "", "", "", "", "", "", "", "", "", "", "", "", "", 
  "", "", "", 4.4491906*^8, "", "", "", "", "", "", "", "", "", "", "", "", 
  "", ""}, {"OWID_EUN", "", "European Union", "2020-07-18", 1.353138*^6, 
  3631., 4574., 135007., 52., 95.286, 3041.313, 8.161, 10.281, 303.442, 
  0.117, 0.214, "", "", "", "", "", "", "", "", "", "", "", "", "", "", "", 
  "", "", "", "", "", "", "", "", "", "", "", "", "", 4.4491906*^8, "", "", 
  "", "", "", "", "", "", "", "", "", "", "", ""}, 
 {"OWID_EUN", "", "European Union", "2020-07-19", 1.355882*^6, 2744., 
  4609.714, 135042., 35., 95., 3047.48, 6.167, 10.361, 303.52, 0.079, 0.214, 
  "", "", "", "", "", "", "", "", "", "", "", "", "", "", "", "", "", "", "", 
  "", "", "", "", "", "", "", "", "", 4.4491906*^8, "", "", "", "", "", "", 
  "", "", "", "", "", "", "", ""}, {"OWID_EUN", "", "European Union", 
  "2020-07-20", 1.365584*^6, 9702., 5185.857, 135117., 75., 94.714, 3069.286, 
  21.806, 11.656, 303.689, 0.169, 0.213, "", "", "", "", "", "", "", "", "", 
  "", "", "", "", "", "", "", "", "", "", "", "", "", "", "", "", "", "", "", 
  4.4491906*^8, "", "", "", "", "", "", "", "", "", "", "", "", "", ""}, 
 {"OWID_EUN", "", "European Union", "2020-07-21", 1.371107*^6, 5523., 
  5487.857, 135213., 96., 93.143, 3081.7, 12.413, 12.335, 303.905, 0.216, 
  0.209, "", "", "", "", "", "", "", "", "", "", "", "", "", "", "", "", "", 
  "", "", "", "", "", "", "", "", "", "", "", 4.4491906*^8, "", "", "", "", 
  "", "", "", "", "", "", "", "", "", ""}, {"OWID_EUN", "", "European Union", 
  "2020-07-22", 1.377836*^6, 6729., 5762.714, 135318., 105., 82.571, 
  3096.824, 15.124, 12.952, 304.141, 0.236, 0.186, "", "", "", "", "", "", 
  "", "", "", "", "", "", "", "", "", "", "", "", "", "", "", "", "", "", "", 
  "", "", "", 4.4491906*^8, "", "", "", "", "", "", "", "", "", "", "", "", 
  "", ""}, {"OWID_EUN", "", "European Union", "2020-07-23", 1.386019*^6, 
  8183., 6099.857, 135424., 106., 81.286, 3115.216, 18.392, 13.71, 304.379, 
  0.238, 0.183, "", "", "", "", "", "", "", "", "", "", "", "", "", "", "", 
  "", "", "", "", "", "", "", "", "", "", "", "", "", 4.4491906*^8, "", "", 
  "", "", "", "", "", "", "", "", "", "", "", ""}, 
 {"OWID_EUN", "", "European Union", "2020-07-24", 1.394114*^6, 8095., 
  6372.429, 135527., 103., 81.714, 3133.41, 18.194, 14.323, 304.61, 0.232, 
  0.184, "", "", "", "", "", "", "", "", "", "", "", "", "", "", "", "", "", 
  "", "", "", "", "", "", "", "", "", "", "", 4.4491906*^8, "", "", "", "", 
  "", "", "", "", "", "", "", "", "", ""}, {"OWID_EUN", "", "European Union", 
  "2020-07-25", 1.398882*^6, 4768., 6534.857, 135578., 51., 81.571, 3144.127, 
  10.717, 14.688, 304.725, 0.115, 0.183, "", "", "", "", "", "", "", "", "", 
  "", "", "", "", "", "", "", "", "", "", "", "", "", "", "", "", "", "", "", 
  4.4491906*^8, "", "", "", "", "", "", "", "", "", "", "", "", "", ""}, 
 {"OWID_EUN", "", "European Union", "2020-07-26", 1.402611*^6, 3729., 
  6675.571, 135640., 62., 85.429, 3152.508, 8.381, 15.004, 304.864, 0.139, 
  0.192, "", "", "", "", "", "", "", "", "", "", "", "", "", "", "", "", "", 
  "", "", "", "", "", "", "", "", "", "", "", 4.4491906*^8, "", "", "", "", 
  "", "", "", "", "", "", "", "", "", ""}, {"OWID_EUN", "", "European Union", 
  "2020-07-27", 1.415008*^6, 12397., 7060.571, 135688., 48., 81.571, 
  3180.372, 27.863, 15.869, 304.972, 0.108, 0.183, "", "", "", "", "", "", 
  "", "", "", "", "", "", "", "", "", "", "", "", "", "", "", "", "", "", "", 
  "", "", "", 4.4491906*^8, "", "", "", "", "", "", "", "", "", "", "", "", 
  "", ""}, {"OWID_EUN", "", "European Union", "2020-07-28", 1.421652*^6, 
  6644., 7220.714, 135795., 107., 83.143, 3195.305, 14.933, 16.229, 305.213, 
  0.24, 0.187, "", "", "", "", "", "", "", "", "", "", "", "", "", "", "", 
  "", "", "", "", "", "", "", "", "", "", "", "", "", 4.4491906*^8, "", "", 
  "", "", "", "", "", "", "", "", "", "", "", ""}, 
 {"OWID_EUN", "", "European Union", "2020-07-29", 1.430627*^6, 8975., 
  7541.571, 135921., 126., 86.143, 3215.477, 20.172, 16.95, 305.496, 0.283, 
  0.194, "", "", "", "", "", "", "", "", "", "", "", "", "", "", "", "", "", 
  "", "", "", "", "", "", "", "", "", "", "", 4.4491906*^8, "", "", "", "", 
  "", "", "", "", "", "", "", "", "", ""}, {"OWID_EUN", "", "European Union", 
  "2020-07-30", 1.440992*^6, 10365., 7853.286, 136032., 111., 86.857, 
  3238.773, 23.296, 17.651, 305.745, 0.249, 0.195, "", "", "", "", "", "", 
  "", "", "", "", "", "", "", "", "", "", "", "", "", "", "", "", "", "", "", 
  "", "", "", 4.4491906*^8, "", "", "", "", "", "", "", "", "", "", "", "", 
  "", ""}, {"OWID_EUN", "", "European Union", "2020-07-31", 1.451245*^6, 
  10253., 8161.571, 136136., 104., 87., 3261.818, 23.045, 18.344, 305.979, 
  0.234, 0.196, "", "", "", "", "", "", "", "", "", "", "", "", "", "", "", 
  "", "", "", "", "", "", "", "", "", "", "", "", "", 4.4491906*^8, "", "", 
  "", "", "", "", "", "", "", "", "", "", "", ""}, 
 {"OWID_EUN", "", "European Union", "2020-08-01", 1.456561*^6, 5316., 
  8239.857, 136202., 66., 89.143, 3273.766, 11.948, 18.52, 306.128, 0.148, 
  0.2, "", "", "", "", "", "", "", "", "", "", "", "", "", "", "", "", "", 
  "", "", "", "", "", "", "", "", "", "", "", 4.4491906*^8, "", "", "", "", 
  "", "", "", "", "", "", "", "", "", ""}, {"OWID_EUN", "", "European Union", 
  "2020-08-02", 1.460308*^6, 3747., 8242.429, 136263., 61., 89., 3282.188, 
  8.422, 18.526, 306.265, 0.137, 0.2, "", "", "", "", "", "", "", "", "", "", 
  "", "", "", "", "", "", "", "", "", "", "", "", "", "", "", "", "", "", 
  4.4491906*^8, "", "", "", "", "", "", "", "", "", "", "", "", "", ""}, 
 {"OWID_EUN", "", "European Union", "2020-08-03", 1.476692*^6, 16384., 8812., 
  136384., 121., 99.429, 3319.013, 36.825, 19.806, 306.537, 0.272, 0.223, "", 
  "", "", "", "", "", "", "", "", "", "", "", "", "", "", "", "", "", "", "", 
  "", "", "", "", "", "", "", "", 4.4491906*^8, "", "", "", "", "", "", "", 
  "", "", "", "", "", "", ""}, {"OWID_EUN", "", "European Union", 
  "2020-08-04", 1.488584*^6, 11892., 9561.714, 136502., 118., 101., 3345.741, 
  26.728, 21.491, 306.802, 0.265, 0.227, "", "", "", "", "", "", "", "", "", 
  "", "", "", "", "", "", "", "", "", "", "", "", "", "", "", "", "", "", "", 
  4.4491906*^8, "", "", "", "", "", "", "", "", "", "", "", "", "", ""}, 
 {"OWID_EUN", "", "European Union", "2020-08-05", 1.499708*^6, 11124., 
  9868.714, 136641., 139., 102.857, 3370.743, 25.002, 22.181, 307.114, 0.312, 
  0.231, "", "", "", "", "", "", "", "", "", "", "", "", "", "", "", "", "", 
  "", "", "", "", "", "", "", "", "", "", "", 4.4491906*^8, "", "", "", "", 
  "", "", "", "", "", "", "", "", "", ""}, {"OWID_EUN", "", "European Union", 
  "2020-08-06", 1.512263*^6, 12555., 10181.571, 136751., 110., 102.714, 
  3398.962, 28.219, 22.884, 307.362, 0.247, 0.231, "", "", "", "", "", "", 
  "", "", "", "", "", "", "", "", "", "", "", "", "", "", "", "", "", "", "", 
  "", "", "", 4.4491906*^8, "", "", "", "", "", "", "", "", "", "", "", "", 
  "", ""}, {"OWID_EUN", "", "European Union", "2020-08-07", 1.526517*^6, 
  14254., 10753.143, 136868., 117., 104.571, 3430.999, 32.037, 24.169, 
  307.624, 0.263, 0.235, "", "", "", "", "", "", "", "", "", "", "", "", "", 
  "", "", "", "", "", "", "", "", "", "", "", "", "", "", "", 4.4491906*^8, 
  "", "", "", "", "", "", "", "", "", "", "", "", "", ""}, 
 {"OWID_EUN", "", "European Union", "2020-08-08", 1.532561*^6, 6044., 
  10857.143, 136965., 97., 109., 3444.584, 13.584, 24.403, 307.843, 0.218, 
  0.245, "", "", "", "", "", "", "", "", "", "", "", "", "", "", "", "", "", 
  "", "", "", "", "", "", "", "", "", "", "", 4.4491906*^8, "", "", "", "", 
  "", "", "", "", "", "", "", "", "", ""}, {"OWID_EUN", "", "European Union", 
  "2020-08-09", 1.537654*^6, 5093., 11049.429, 137029., 64., 109.429, 
  3456.031, 11.447, 24.835, 307.986, 0.144, 0.246, "", "", "", "", "", "", 
  "", "", "", "", "", "", "", "", "", "", "", "", "", "", "", "", "", "", "", 
  "", "", "", 4.4491906*^8, "", "", "", "", "", "", "", "", "", "", "", "", 
  "", ""}, {"OWID_EUN", "", "European Union", "2020-08-10", 1.556455*^6, 
  18801., 11394.714, 137189., 160., 115., 3498.288, 42.257, 25.611, 308.346, 
  0.36, 0.258, "", "", "", "", "", "", "", "", "", "", "", "", "", "", "", 
  "", "", "", "", "", "", "", "", "", "", "", "", "", 4.4491906*^8, "", "", 
  "", "", "", "", "", "", "", "", "", "", "", ""}, 
 {"OWID_EUN", "", "European Union", "2020-08-11", 1.56726*^6, 10805., 
  11239.429, 137286., 97., 112., 3522.573, 24.285, 25.262, 308.564, 0.218, 
  0.252, "", "", "", "", "", "", "", "", "", "", "", "", "", "", "", "", "", 
  "", "", "", "", "", "", "", "", "", "", "", 4.4491906*^8, "", "", "", "", 
  "", "", "", "", "", "", "", "", "", ""}, {"OWID_EUN", "", "European Union", 
  "2020-08-12", 1.581145*^6, 13885., 11633.857, 137426., 140., 112.143, 
  3553.781, 31.208, 26.148, 308.879, 0.315, 0.252, "", "", "", "", "", "", 
  "", "", "", "", "", "", "", "", "", "", "", "", "", "", "", "", "", "", "", 
  "", "", "", 4.4491906*^8, "", "", "", "", "", "", "", "", "", "", "", "", 
  "", ""}, {"OWID_EUN", "", "European Union", "2020-08-13", 1.59895*^6, 
  17805., 12383.857, 137584., 158., 119., 3593.8, 40.019, 27.834, 309.234, 
  0.355, 0.267, "", "", "", "", "", "", "", "", "", "", "", "", "", "", "", 
  "", "", "", "", "", "", "", "", "", "", "", "", "", 4.4491906*^8, "", "", 
  "", "", "", "", "", "", "", "", "", "", "", ""}, 
 {"OWID_EUN", "", "European Union", "2020-08-14", 1.615785*^6, 16835., 
  12752.571, 137725., 141., 122.429, 3631.638, 37.838, 28.663, 309.551, 
  0.317, 0.275, "", "", "", "", "", "", "", "", "", "", "", "", "", "", "", 
  "", "", "", "", "", "", "", "", "", "", "", "", "", 4.4491906*^8, "", "", 
  "", "", "", "", "", "", "", "", "", "", "", ""}, 
 {"OWID_EUN", "", "European Union", "2020-08-15", 1.625943*^6, 10158., 
  13340.286, 137979., 254., 144.857, 3654.469, 22.831, 29.984, 310.122, 
  0.571, 0.326, "", "", "", "", "", "", "", "", "", "", "", "", "", "", "", 
  "", "", "", "", "", "", "", "", "", "", "", "", "", 4.4491906*^8, "", "", 
  "", "", "", "", "", "", "", "", "", "", "", ""}, 
 {"OWID_EUN", "", "European Union", "2020-08-16", 1.633893*^6, 7950., 
  13748.429, 138048., 69., 145.571, 3672.338, 17.868, 30.901, 310.277, 0.155, 
  0.327, "", "", "", "", "", "", "", "", "", "", "", "", "", "", "", "", "", 
  "", "", "", "", "", "", "", "", "", "", "", 4.4491906*^8, "", "", "", "", 
  "", "", "", "", "", "", "", "", "", ""}, {"OWID_EUN", "", "European Union", 
  "2020-08-17", 1.656268*^6, 22375., 14259., 138175., 127., 140.857, 
  3722.628, 50.29, 32.049, 310.562, 0.285, 0.317, "", "", "", "", "", "", "", 
  "", "", "", "", "", "", "", "", "", "", "", "", "", "", "", "", "", "", "", 
  "", "", 4.4491906*^8, "", "", "", "", "", "", "", "", "", "", "", "", "", 
  ""}, {"OWID_EUN", "", "European Union", "2020-08-18", 1.670124*^6, 13856., 
  14694.857, 138331., 156., 149.286, 3753.77, 31.143, 33.028, 310.913, 0.351, 
  0.336, "", "", "", "", "", "", "", "", "", "", "", "", "", "", "", "", "", 
  "", "", "", "", "", "", "", "", "", "", "", 4.4491906*^8, "", "", "", "", 
  "", "", "", "", "", "", "", "", "", ""}, {"OWID_EUN", "", "European Union", 
  "2020-08-19", 1.688443*^6, 18319., 15328.286, 138589., 258., 166.143, 
  3794.944, 41.174, 34.452, 311.493, 0.58, 0.373, "", "", "", "", "", "", "", 
  "", "", "", "", "", "", "", "", "", "", "", "", "", "", "", "", "", "", "", 
  "", "", 4.4491906*^8, "", "", "", "", "", "", "", "", "", "", "", "", "", 
  ""}, {"OWID_EUN", "", "European Union", "2020-08-20", 1.708634*^6, 20191., 
  15669.143, 138728., 139., 163.429, 3840.325, 45.381, 35.218, 311.805, 
  0.312, 0.367, "", "", "", "", "", "", "", "", "", "", "", "", "", "", "", 
  "", "", "", "", "", "", "", "", "", "", "", "", "", 4.4491906*^8, "", "", 
  "", "", "", "", "", "", "", "", "", "", "", ""}, 
 {"OWID_EUN", "", "European Union", "2020-08-21", 1.730655*^6, 22021., 
  16410., 138888., 160., 166.143, 3889.82, 49.494, 36.883, 312.165, 0.36, 
  0.373, "", "", "", "", "", "", "", "", "", "", "", "", "", "", "", "", "", 
  "", "", "", "", "", "", "", "", "", "", "", 4.4491906*^8, "", "", "", "", 
  "", "", "", "", "", "", "", "", "", ""}, {"OWID_EUN", "", "European Union", 
  "2020-08-22", 1.741402*^6, 10747., 16494.143, 138976., 88., 142.429, 
  3913.975, 24.155, 37.072, 312.362, 0.198, 0.32, "", "", "", "", "", "", "", 
  "", "", "", "", "", "", "", "", "", "", "", "", "", "", "", "", "", "", "", 
  "", "", 4.4491906*^8, "", "", "", "", "", "", "", "", "", "", "", "", "", 
  ""}, {"OWID_EUN", "", "European Union", "2020-08-23", 1.752046*^6, 10644., 
  16879., 139047., 71., 142.714, 3937.898, 23.923, 37.937, 312.522, 0.16, 
  0.321, "", "", "", "", "", "", "", "", "", "", "", "", "", "", "", "", "", 
  "", "", "", "", "", "", "", "", "", "", "", 4.4491906*^8, "", "", "", "", 
  "", "", "", "", "", "", "", "", "", ""}, {"OWID_EUN", "", "European Union", 
  "2020-08-24", 1.779897*^6, 27851., 17661.286, 139185., 138., 144.286, 
  4000.496, 62.598, 39.696, 312.832, 0.31, 0.324, "", "", "", "", "", "", "", 
  "", "", "", "", "", "", "", "", "", "", "", "", "", "", "", "", "", "", "", 
  "", "", 4.4491906*^8, "", "", "", "", "", "", "", "", "", "", "", "", "", 
  ""}, {"OWID_EUN", "", "European Union", "2020-08-25", 1.797624*^6, 17727., 
  18214.286, 139368., 183., 148.143, 4040.339, 39.843, 40.938, 313.243, 
  0.411, 0.333, "", "", "", "", "", "", "", "", "", "", "", "", "", "", "", 
  "", "", "", "", "", "", "", "", "", "", "", "", "", 4.4491906*^8, "", "", 
  "", "", "", "", "", "", "", "", "", "", "", ""}, 
 {"OWID_EUN", "", "European Union", "2020-08-26", 1.814064*^6, 16440., 
  17945.857, 139420., 52., 118.714, 4077.29, 36.951, 40.335, 313.36, 0.117, 
  0.267, "", "", "", "", "", "", "", "", "", "", "", "", "", "", "", "", "", 
  "", "", "", "", "", "", "", "", "", "", "", 4.4491906*^8, "", "", "", "", 
  "", "", "", "", "", "", "", "", "", ""}, {"OWID_EUN", "", "European Union", 
  "2020-08-27", 1.843636*^6, 29572., 19286., 139575., 155., 121., 4143.756, 
  66.466, 43.347, 313.709, 0.348, 0.272, "", "", "", "", "", "", "", "", "", 
  "", "", "", "", "", "", "", "", "", "", "", "", "", "", "", "", "", "", "", 
  4.4491906*^8, "", "", "", "", "", "", "", "", "", "", "", "", "", ""}, 
 {"OWID_EUN", "", "European Union", "2020-08-28", 1.868496*^6, 24860., 
  19691.571, 139704., 129., 116.571, 4199.631, 55.875, 44.259, 313.999, 0.29, 
  0.262, "", "", "", "", "", "", "", "", "", "", "", "", "", "", "", "", "", 
  "", "", "", "", "", "", "", "", "", "", "", 4.4491906*^8, "", "", "", "", 
  "", "", "", "", "", "", "", "", "", ""}, {"OWID_EUN", "", "European Union", 
  "2020-08-29", 1.881791*^6, 13295., 20055.571, 139787., 83., 115.857, 
  4229.513, 29.882, 45.077, 314.185, 0.187, 0.26, "", "", "", "", "", "", "", 
  "", "", "", "", "", "", "", "", "", "", "", "", "", "", "", "", "", "", "", 
  "", "", 4.4491906*^8, "", "", "", "", "", "", "", "", "", "", "", "", "", 
  ""}, {"OWID_EUN", "", "European Union", "2020-08-30", 1.893401*^6, 11610., 
  20193.571, 139854., 67., 115.286, 4255.608, 26.095, 45.387, 314.336, 0.151, 
  0.259, "", "", "", "", "", "", "", "", "", "", "", "", "", "", "", "", "", 
  "", "", "", "", "", "", "", "", "", "", "", 4.4491906*^8, "", "", "", "", 
  "", "", "", "", "", "", "", "", "", ""}, {"OWID_EUN", "", "European Union", 
  "2020-08-31", 1.926626*^6, 33225., 20961.286, 140055., 201., 124.286, 
  4330.284, 74.677, 47.113, 314.788, 0.452, 0.279, "", "", "", "", "", "", 
  "", "", "", "", "", "", "", "", "", "", "", "", "", "", "", "", "", "", "", 
  "", "", "", 4.4491906*^8, "", "", "", "", "", "", "", "", "", "", "", "", 
  "", ""}, {"OWID_EUN", "", "European Union", "2020-09-01", 1.946752*^6, 
  20126., 21304., 140259., 204., 127.286, 4375.519, 45.235, 47.883, 315.246, 
  0.459, 0.286, "", "", "", "", "", "", "", "", "", "", "", "", "", "", "", 
  "", "", "", "", "", "", "", "", "", "", "", "", "", 4.4491906*^8, "", "", 
  "", "", "", "", "", "", "", "", "", "", "", ""}, 
 {"OWID_EUN", "", "European Union", "2020-09-02", 1.971324*^6, 24572., 
  22465.714, 140445., 186., 146.429, 4430.747, 55.228, 50.494, 315.664, 
  0.418, 0.329, "", "", "", "", "", "", "", "", "", "", "", "", "", "", "", 
  "", "", "", "", "", "", "", "", "", "", "", "", "", 4.4491906*^8, "", "", 
  "", "", "", "", "", "", "", "", "", "", "", ""}, 
 {"OWID_EUN", "", "European Union", "2020-09-03", 1.996941*^6, 25617., 
  21900.714, 140611., 166., 148., 4488.324, 57.577, 49.224, 316.037, 0.373, 
  0.333, "", "", "", "", "", "", "", "", "", "", "", "", "", "", "", "", "", 
  "", "", "", "", "", "", "", "", "", "", "", 4.4491906*^8, "", "", "", "", 
  "", "", "", "", "", "", "", "", "", ""}, {"OWID_EUN", "", "European Union", 
  "2020-09-04", 2.026486*^6, 29545., 22570., 140871., 260., 166.714, 4554.73, 
  66.405, 50.728, 316.622, 0.584, 0.375, "", "", "", "", "", "", "", "", "", 
  "", "", "", "", "", "", "", "", "", "", "", "", "", "", "", "", "", "", "", 
  4.4491906*^8, "", "", "", "", "", "", "", "", "", "", "", "", "", ""}, 
 {"OWID_EUN", "", "European Union", "2020-09-05", 2.044102*^6, 17616., 
  23187.286, 140983., 112., 170.857, 4594.323, 39.594, 52.116, 316.873, 
  0.252, 0.384, "", "", "", "", "", "", "", "", "", "", "", "", "", "", "", 
  "", "", "", "", "", "", "", "", "", "", "", "", "", 4.4491906*^8, "", "", 
  "", "", "", "", "", "", "", "", "", "", "", ""}, 
 {"OWID_EUN", "", "European Union", "2020-09-06", 2.058561*^6, 14459., 
  23594.286, 141066., 83., 173.143, 4626.821, 32.498, 53.031, 317.06, 0.187, 
  0.389, "", "", "", "", "", "", "", "", "", "", "", "", "", "", "", "", "", 
  "", "", "", "", "", "", "", "", "", "", "", 4.4491906*^8, "", "", "", "", 
  "", "", "", "", "", "", "", "", "", ""}, {"OWID_EUN", "", "European Union", 
  "2020-09-07", 2.097925*^6, 39364., 24471.286, 141266., 200., 173., 
  4715.296, 88.475, 55.002, 317.509, 0.45, 0.389, "", "", "", "", "", "", "", 
  "", "", "", "", "", "", "", "", "", "", "", "", "", "", "", "", "", "", "", 
  "", "", 4.4491906*^8, "", "", "", "", "", "", "", "", "", "", "", "", "", 
  ""}, {"OWID_EUN", "", "European Union", "2020-09-08", 2.123222*^6, 25297., 
  25210., 141485., 219., 175.143, 4772.153, 56.858, 56.662, 318.002, 0.492, 
  0.394, "", "", "", "", "", "", "", "", "", "", "", "", "", "", "", "", "", 
  "", "", "", "", "", "", "", "", "", "", "", 4.4491906*^8, "", "", "", "", 
  "", "", "", "", "", "", "", "", "", ""}, {"OWID_EUN", "", "European Union", 
  "2020-09-09", 2.151599*^6, 28377., 25753.571, 141672., 187., 175.286, 
  4835.934, 63.78, 57.884, 318.422, 0.42, 0.394, "", "", "", "", "", "", "", 
  "", "", "", "", "", "", "", "", "", "", "", "", "", "", "", "", "", "", "", 
  "", "", 4.4491906*^8, "", "", "", "", "", "", "", "", "", "", "", "", "", 
  ""}, {"OWID_EUN", "", "European Union", "2020-09-10", 2.184347*^6, 32748., 
  26772.286, 141860., 188., 178.429, 4909.538, 73.604, 60.173, 318.845, 
  0.423, 0.401, "", "", "", "", "", "", "", "", "", "", "", "", "", "", "", 
  "", "", "", "", "", "", "", "", "", "", "", "", "", 4.4491906*^8, "", "", 
  "", "", "", "", "", "", "", "", "", "", "", ""}, 
 {"OWID_EUN", "", "European Union", "2020-09-11", 2.218939*^6, 34592., 
  27493.286, 142081., 221., 172.857, 4987.287, 77.749, 61.794, 319.341, 
  0.497, 0.389, "", "", "", "", "", "", "", "", "", "", "", "", "", "", "", 
  "", "", "", "", "", "", "", "", "", "", "", "", "", 4.4491906*^8, "", "", 
  "", "", "", "", "", "", "", "", "", "", "", ""}, 
 {"OWID_EUN", "", "European Union", "2020-09-12", 2.242567*^6, 23628., 
  28352.143, 142185., 104., 171.714, 5040.393, 53.106, 63.724, 319.575, 
  0.234, 0.386, "", "", "", "", "", "", "", "", "", "", "", "", "", "", "", 
  "", "", "", "", "", "", "", "", "", "", "", "", "", 4.4491906*^8, "", "", 
  "", "", "", "", "", "", "", "", "", "", "", ""}, 
 {"OWID_EUN", "", "European Union", "2020-09-13", 2.258791*^6, 16224., 
  28604.286, 142275., 90., 172.714, 5076.858, 36.465, 64.291, 319.777, 0.202, 
  0.388, "", "", "", "", "", "", "", "", "", "", "", "", "", "", "", "", "", 
  "", "", "", "", "", "", "", "", "", "", "", 4.4491906*^8, "", "", "", "", 
  "", "", "", "", "", "", "", "", "", ""}, {"OWID_EUN", "", "European Union", 
  "2020-09-14", 2.302501*^6, 43710., 29225.143, 142508., 233., 177.429, 
  5175.101, 98.243, 65.686, 320.301, 0.524, 0.399, "", "", "", "", "", "", 
  "", "", "", "", "", "", "", "", "", "", "", "", "", "", "", "", "", "", "", 
  "", "", "", 4.4491906*^8, "", "", "", "", "", "", "", "", "", "", "", "", 
  "", ""}, {"OWID_EUN", "", "European Union", "2020-09-15", 2.332713*^6, 
  30212., 29927.286, 142853., 345., 195.429, 5243.005, 67.904, 67.265, 
  321.076, 0.775, 0.439, "", "", "", "", "", "", "", "", "", "", "", "", "", 
  "", "", "", "", "", "", "", "", "", "", "", "", "", "", "", 4.4491906*^8, 
  "", "", "", "", "", "", "", "", "", "", "", "", "", ""}, 
 {"OWID_EUN", "", "European Union", "2020-09-16", 2.368504*^6, 35791., 
  30986.429, 143270., 417., 228.286, 5323.449, 80.444, 69.645, 322.014, 
  0.937, 0.513, "", "", "", "", "", "", "", "", "", "", "", "", "", "", "", 
  "", "", "", "", "", "", "", "", "", "", "", "", "", 4.4491906*^8, "", "", 
  "", "", "", "", "", "", "", "", "", "", "", ""}, 
 {"OWID_EUN", "", "European Union", "2020-09-17", 2.408278*^6, 39774., 
  31990.143, 143603., 333., 249., 5412.845, 89.396, 71.901, 322.762, 0.748, 
  0.56, "", "", "", "", "", "", "", "", "", "", "", "", "", "", "", "", "", 
  "", "", "", "", "", "", "", "", "", "", "", 4.4491906*^8, "", "", "", "", 
  "", "", "", "", "", "", "", "", "", ""}, {"OWID_EUN", "", "European Union", 
  "2020-09-18", 2.453253*^6, 44975., 33473.429, 143985., 382., 272., 
  5513.931, 101.086, 75.235, 323.621, 0.859, 0.611, "", "", "", "", "", "", 
  "", "", "", "", "", "", "", "", "", "", "", "", "", "", "", "", "", "", "", 
  "", "", "", 4.4491906*^8, "", "", "", "", "", "", "", "", "", "", "", "", 
  "", ""}, {"OWID_EUN", "", "European Union", "2020-09-19", 2.48213*^6, 
  28877., 34223.286, 144125., 140., 277.143, 5578.835, 64.904, 76.92, 
  323.935, 0.315, 0.623, "", "", "", "", "", "", "", "", "", "", "", "", "", 
  "", "", "", "", "", "", "", "", "", "", "", "", "", "", "", 4.4491906*^8, 
  "", "", "", "", "", "", "", "", "", "", "", "", "", ""}, 
 {"OWID_EUN", "", "European Union", "2020-09-20", 2.50591*^6, 23780., 
  35302.714, 144253., 128., 282.571, 5632.283, 53.448, 79.346, 324.223, 
  0.288, 0.635, "", "", "", "", "", "", "", "", "", "", "", "", "", "", "", 
  "", "", "", "", "", "", "", "", "", "", "", "", "", 4.4491906*^8, "", "", 
  "", "", "", "", "", "", "", "", "", "", "", ""}, 
 {"OWID_EUN", "", "European Union", "2020-09-21", 2.556097*^6, 50187., 
  36228., 144577., 324., 295.571, 5745.083, 112.8, 81.426, 324.951, 0.728, 
  0.664, "", "", "", "", "", "", "", "", "", "", "", "", "", "", "", "", "", 
  "", "", "", "", "", "", "", "", "", "", "", 4.4491906*^8, "", "", "", "", 
  "", "", "", "", "", "", "", "", "", ""}, {"OWID_EUN", "", "European Union", 
  "2020-09-22", 2.593589*^6, 37492., 37268., 145045., 468., 313.143, 5829.35, 
  84.267, 83.764, 326.003, 1.052, 0.704, "", "", "", "", "", "", "", "", "", 
  "", "", "", "", "", "", "", "", "", "", "", "", "", "", "", "", "", "", "", 
  4.4491906*^8, "", "", "", "", "", "", "", "", "", "", "", "", "", ""}, 
 {"OWID_EUN", "", "European Union", "2020-09-23", 2.635719*^6, 42130., 
  38173.571, 145428., 383., 308.286, 5924.042, 94.691, 85.799, 326.864, 
  0.861, 0.693, "", "", "", "", "", "", "", "", "", "", "", "", "", "", "", 
  "", "", "", "", "", "", "", "", "", "", "", "", "", 4.4491906*^8, "", "", 
  "", "", "", "", "", "", "", "", "", "", "", ""}, 
 {"OWID_EUN", "", "European Union", "2020-09-24", 2.681936*^6, 46217., 
  39094., 145743., 315., 305.714, 6027.919, 103.877, 87.868, 327.572, 0.708, 
  0.687, "", "", "", "", "", "", "", "", "", "", "", "", "", "", "", "", "", 
  "", "", "", "", "", "", "", "", "", "", "", 4.4491906*^8, "", "", "", "", 
  "", "", "", "", "", "", "", "", "", ""}, {"OWID_EUN", "", "European Union", 
  "2020-09-25", 2.731743*^6, 49807., 39784.286, 146177., 434., 313.143, 
  6139.865, 111.946, 89.419, 328.547, 0.975, 0.704, "", "", "", "", "", "", 
  "", "", "", "", "", "", "", "", "", "", "", "", "", "", "", "", "", "", "", 
  "", "", "", 4.4491906*^8, "", "", "", "", "", "", "", "", "", "", "", "", 
  "", ""}, {"OWID_EUN", "", "European Union", "2020-09-26", 2.764013*^6, 
  32270., 40269., 146423., 246., 328.286, 6212.395, 72.53, 90.509, 329.1, 
  0.553, 0.738, "", "", "", "", "", "", "", "", "", "", "", "", "", "", "", 
  "", "", "", "", "", "", "", "", "", "", "", "", "", 4.4491906*^8, "", "", 
  "", "", "", "", "", "", "", "", "", "", "", ""}, 
 {"OWID_EUN", "", "European Union", "2020-09-27", 2.79074*^6, 26727., 40690., 
  146572., 149., 331.286, 6272.467, 60.072, 91.455, 329.435, 0.335, 0.745, 
  "", "", "", "", "", "", "", "", "", "", "", "", "", "", "", "", "", "", "", 
  "", "", "", "", "", "", "", "", "", 4.4491906*^8, "", "", "", "", "", "", 
  "", "", "", "", "", "", "", ""}, {"OWID_EUN", "", "European Union", 
  "2020-09-28", 2.842372*^6, 51632., 40896.429, 146966., 394., 341.286, 
  6388.515, 116.048, 91.919, 330.321, 0.886, 0.767, "", "", "", "", "", "", 
  "", "", "", "", "", "", "", "", "", "", "", "", "", "", "", "", "", "", "", 
  "", "", "", 4.4491906*^8, "", "", "", "", "", "", "", "", "", "", "", "", 
  "", ""}, {"OWID_EUN", "", "European Union", "2020-09-29", 2.86953*^6, 
  27158., 39420.143, 147244., 278., 314.143, 6449.555, 61.04, 88.601, 
  330.946, 0.625, 0.706, "", "", "", "", "", "", "", "", "", "", "", "", "", 
  "", "", "", "", "", "", "", "", "", "", "", "", "", "", "", 4.4491906*^8, 
  "", "", "", "", "", "", "", "", "", "", "", "", "", ""}, 
 {"OWID_EUN", "", "European Union", "2020-09-30", 2.926386*^6, 56856., 
  41523.857, 147903., 659., 353.571, 6577.345, 127.79, 93.329, 332.427, 
  1.481, 0.795, "", "", "", "", "", "", "", "", "", "", "", "", "", "", "", 
  "", "", "", "", "", "", "", "", "", "", "", "", "", 4.4491906*^8, "", "", 
  "", "", "", "", "", "", "", "", "", "", "", ""}, 
 {"OWID_EUN", "", "European Union", "2020-10-01", 2.973731*^6, 47345., 
  41685., 148328., 425., 369.286, 6683.757, 106.413, 93.691, 333.382, 0.955, 
  0.83, "", "", "", "", "", "", "", "", "", "", "", "", "", "", "", "", "", 
  "", "", "", "", "", "", "", "", "", "", "", 4.4491906*^8, "", "", "", "", 
  "", "", "", "", "", "", "", "", "", ""}, {"OWID_EUN", "", "European Union", 
  "2020-10-02", 3.025717*^6, 51986., 41996.286, 148797., 469., 374.286, 
  6800.601, 116.844, 94.391, 334.436, 1.054, 0.841, "", "", "", "", "", "", 
  "", "", "", "", "", "", "", "", "", "", "", "", "", "", "", "", "", "", "", 
  "", "", "", 4.4491906*^8, "", "", "", "", "", "", "", "", "", "", "", "", 
  "", ""}, {"OWID_EUN", "", "European Union", "2020-10-03", 3.06731*^6, 
  41593., 43328.143, 149028., 231., 372.143, 6894.085, 93.484, 97.384, 
  334.955, 0.519, 0.836, "", "", "", "", "", "", "", "", "", "", "", "", "", 
  "", "", "", "", "", "", "", "", "", "", "", "", "", "", "", 4.4491906*^8, 
  "", "", "", "", "", "", "", "", "", "", "", "", "", ""}, 
 {"OWID_EUN", "", "European Union", "2020-10-04", 3.101381*^6, 34071., 
  44377.286, 149246., 218., 382., 6970.663, 76.578, 99.742, 335.445, 0.49, 
  0.859, "", "", "", "", "", "", "", "", "", "", "", "", "", "", "", "", "", 
  "", "", "", "", "", "", "", "", "", "", "", 4.4491906*^8, "", "", "", "", 
  "", "", "", "", "", "", "", "", "", ""}, {"OWID_EUN", "", "European Union", 
  "2020-10-05", 3.154295*^6, 52914., 44560.429, 149669., 423., 386.143, 
  7089.593, 118.929, 100.154, 336.396, 0.951, 0.868, "", "", "", "", "", "", 
  "", "", "", "", "", "", "", "", "", "", "", "", "", "", "", "", "", "", "", 
  "", "", "", 4.4491906*^8, "", "", "", "", "", "", "", "", "", "", "", "", 
  "", ""}, {"OWID_EUN", "", "European Union", "2020-10-06", 3.205067*^6, 
  50772., 47933.857, 150334., 665., 441.429, 7203.708, 114.115, 107.736, 
  337.891, 1.495, 0.992, "", "", "", "", "", "", "", "", "", "", "", "", "", 
  "", "", "", "", "", "", "", "", "", "", "", "", "", "", "", 4.4491906*^8, 
  "", "", "", "", "", "", "", "", "", "", "", "", "", ""}, 
 {"OWID_EUN", "", "European Union", "2020-10-07", 3.269417*^6, 64350., 
  49004.429, 150846., 512., 420.429, 7348.341, 144.633, 110.142, 339.041, 
  1.151, 0.945, "", "", "", "", "", "", "", "", "", "", "", "", "", "", "", 
  "", "", "", "", "", "", "", "", "", "", "", "", "", 4.4491906*^8, "", "", 
  "", "", "", "", "", "", "", "", "", "", "", ""}, 
 {"OWID_EUN", "", "European Union", "2020-10-08", 3.341822*^6, 72405., 
  52584.429, 151330., 484., 428.857, 7511.079, 162.737, 118.189, 340.129, 
  1.088, 0.964, "", "", "", "", "", "", "", "", "", "", "", "", "", "", "", 
  "", "", "", "", "", "", "", "", "", "", "", "", "", 4.4491906*^8, "", "", 
  "", "", "", "", "", "", "", "", "", "", "", ""}, 
 {"OWID_EUN", "", "European Union", "2020-10-09", 3.423099*^6, 81277., 
  56768.857, 151950., 620., 450.429, 7693.757, 182.678, 127.594, 341.523, 
  1.394, 1.012, "", "", "", "", "", "", "", "", "", "", "", "", "", "", "", 
  "", "", "", "", "", "", "", "", "", "", "", "", "", 4.4491906*^8, "", "", 
  "", "", "", "", "", "", "", "", "", "", "", ""}, 
 {"OWID_EUN", "", "European Union", "2020-10-10", 3.496517*^6, 73418., 
  61315.286, 152297., 347., 467., 7858.771, 165.014, 137.812, 342.303, 0.78, 
  1.05, "", "", "", "", "", "", "", "", "", "", "", "", "", "", "", "", "", 
  "", "", "", "", "", "", "", "", "", "", "", 4.4491906*^8, "", "", "", "", 
  "", "", "", "", "", "", "", "", "", ""}, {"OWID_EUN", "", "European Union", 
  "2020-10-11", 3.549909*^6, 53392., 64075.429, 152594., 297., 478.286, 
  7978.775, 120.004, 144.016, 342.97, 0.668, 1.075, "", "", "", "", "", "", 
  "", "", "", "", "", "", "", "", "", "", "", "", "", "", "", "", "", "", "", 
  "", "", "", 4.4491906*^8, "", "", "", "", "", "", "", "", "", "", "", "", 
  "", ""}, {"OWID_EUN", "", "European Union", "2020-10-12", 3.626302*^6, 
  76393., 67429.571, 153199., 605., 504.286, 8150.476, 171.701, 151.555, 
  344.33, 1.36, 1.133, "", "", "", "", "", "", "", "", "", "", "", "", "", 
  "", "", "", "", "", "", "", "", "", "", "", "", "", "", "", 4.4491906*^8, 
  "", "", "", "", "", "", "", "", "", "", "", "", "", ""}, 
 {"OWID_EUN", "", "European Union", "2020-10-13", 3.698571*^6, 72269., 
  70500.571, 153823., 624., 498.429, 8312.908, 162.432, 158.457, 345.733, 
  1.403, 1.12, "", "", "", "", "", "", "", "", "", "", "", "", "", "", "", 
  "", "", "", "", "", "", "", "", "", "", "", "", "", 4.4491906*^8, "", "", 
  "", "", "", "", "", "", "", "", "", "", "", ""}, 
 {"OWID_EUN", "", "European Union", "2020-10-14", 3.795301*^6, 96730., 
  75126.286, 154624., 801., 539.714, 8530.318, 217.41, 168.854, 347.533, 1.8, 
  1.213, "", "", "", "", "", "", "", "", "", "", "", "", "", "", "", "", "", 
  "", "", "", "", "", "", "", "", "", "", "", 4.4491906*^8, "", "", "", "", 
  "", "", "", "", "", "", "", "", "", ""}, {"OWID_EUN", "", "European Union", 
  "2020-10-15", 3.908138*^6, 112837., 80902.286, 155353., 729., 574.714, 
  8783.93, 253.612, 181.836, 349.171, 1.639, 1.292, "", "", "", "", "", "", 
  "", "", "", "", "", "", "", "", "", "", "", "", "", "", "", "", "", "", "", 
  "", "", "", 4.4491906*^8, "", "", "", "", "", "", "", "", "", "", "", "", 
  "", ""}, {"OWID_EUN", "", "European Union", "2020-10-16", 4.021621*^6, 
  113483., 85503.143, 156253., 900., 614.714, 9038.995, 255.064, 192.177, 
  351.194, 2.023, 1.382, "", "", "", "", "", "", "", "", "", "", "", "", "", 
  "", "", "", "", "", "", "", "", "", "", "", "", "", "", "", 4.4491906*^8, 
  "", "", "", "", "", "", "", "", "", "", "", "", "", ""}, 
 {"OWID_EUN", "", "European Union", "2020-10-17", 4.124422*^6, 102801., 
  89700.714, 156767., 514., 638.571, 9270.05, 231.056, 201.611, 352.349, 
  1.155, 1.435, "", "", "", "", "", "", "", "", "", "", "", "", "", "", "", 
  "", "", "", "", "", "", "", "", "", "", "", "", "", 4.4491906*^8, "", "", 
  "", "", "", "", "", "", "", "", "", "", "", ""}, 
 {"OWID_EUN", "", "European Union", "2020-10-18", 4.21663*^6, 92208., 
  95245.857, 157256., 489., 666., 9477.297, 207.247, 214.075, 353.449, 1.099, 
  1.497, "", "", "", "", "", "", "", "", "", "", "", "", "", "", "", "", "", 
  "", "", "", "", "", "", "", "", "", "", "", 4.4491906*^8, "", "", "", "", 
  "", "", "", "", "", "", "", "", "", ""}, {"OWID_EUN", "", "European Union", 
  "2020-10-19", 4.330748*^6, 114118., 100635.143, 158095., 839., 699.429, 
  9733.788, 256.492, 226.188, 355.334, 1.886, 1.572, "", "", "", "", "", "", 
  "", "", "", "", "", "", "", "", "", "", "", "", "", "", "", "", "", "", "", 
  "", "", "", 4.4491906*^8, "", "", "", "", "", "", "", "", "", "", "", "", 
  "", ""}, {"OWID_EUN", "", "European Union", "2020-10-20", 4.441866*^6, 
  111118., 106185., 159217., 1122., 770.571, 9983.537, 249.749, 238.661, 
  357.856, 2.522, 1.732, "", "", "", "", "", "", "", "", "", "", "", "", "", 
  "", "", "", "", "", "", "", "", "", "", "", "", "", "", "", 4.4491906*^8, 
  "", "", "", "", "", "", "", "", "", "", "", "", "", ""}, 
 {"OWID_EUN", "", "European Union", "2020-10-21", 4.583309*^6, 141443., 
  112572.571, 160280., 1063., 808., 10301.444, 317.907, 253.018, 360.245, 
  2.389, 1.816, "", "", "", "", "", "", "", "", "", "", "", "", "", "", "", 
  "", "", "", "", "", "", "", "", "", "", "", "", "", 4.4491906*^8, "", "", 
  "", "", "", "", "", "", "", "", "", "", "", ""}, 
 {"OWID_EUN", "", "European Union", "2020-10-22", 4.744762*^6, 161453., 
  119517.714, 161411., 1131., 865.429, 10664.326, 362.882, 268.628, 362.787, 
  2.542, 1.945, "", "", "", "", "", "", "", "", "", "", "", "", "", "", "", 
  "", "", "", "", "", "", "", "", "", "", "", "", "", 4.4491906*^8, "", "", 
  "", "", "", "", "", "", "", "", "", "", "", ""}, 
 {"OWID_EUN", "", "European Union", "2020-10-23", 4.922694*^6, 177932., 
  128724.714, 162688., 1277., 919.286, 11064.246, 399.92, 289.322, 365.658, 
  2.87, 2.066, "", "", "", "", "", "", "", "", "", "", "", "", "", "", "", 
  "", "", "", "", "", "", "", "", "", "", "", "", "", 4.4491906*^8, "", "", 
  "", "", "", "", "", "", "", "", "", "", "", ""}, 
 {"OWID_EUN", "", "European Union", "2020-10-24", 5.076341*^6, 153647., 
  135988.429, 163681., 993., 987.714, 11409.583, 345.337, 305.648, 367.889, 
  2.232, 2.22, "", "", "", "", "", "", "", "", "", "", "", "", "", "", "", 
  "", "", "", "", "", "", "", "", "", "", "", "", "", 4.4491906*^8, "", "", 
  "", "", "", "", "", "", "", "", "", "", "", ""}, 
 {"OWID_EUN", "", "European Union", "2020-10-25", 5.182895*^6, 106554., 
  138037.857, 164311., 630., 1007.857, 11649.074, 239.491, 310.254, 369.305, 
  1.416, 2.265, "", "", "", "", "", "", "", "", "", "", "", "", "", "", "", 
  "", "", "", "", "", "", "", "", "", "", "", "", "", 4.4491906*^8, "", "", 
  "", "", "", "", "", "", "", "", "", "", "", ""}, 
 {"OWID_EUN", "", "European Union", "2020-10-26", 5.402213*^6, 219318., 
  153066.429, 165744., 1433., 1092.714, 12142.013, 492.939, 344.032, 372.526, 
  3.221, 2.456, "", "", "", "", "", "", "", "", "", "", "", "", "", "", "", 
  "", "", "", "", "", "", "", "", "", "", "", "", "", 4.4491906*^8, "", "", 
  "", "", "", "", "", "", "", "", "", "", "", ""}, 
 {"OWID_EUN", "", "European Union", "2020-10-27", 5.574919*^6, 172706., 
  161864.714, 167617., 1873., 1200., 12530.187, 388.174, 363.807, 376.736, 
  4.21, 2.697, "", "", "", "", "", "", "", "", "", "", "", "", "", "", "", 
  "", "", "", "", "", "", "", "", "", "", "", "", "", 4.4491906*^8, "", "", 
  "", "", "", "", "", "", "", "", "", "", "", ""}, 
 {"OWID_EUN", "", "European Union", "2020-10-28", 5.767737*^6, 192818., 
  169204., 169200., 1583., 1274.286, 12963.565, 433.378, 380.303, 380.294, 
  3.558, 2.864, "", "", "", "", "", "", "", "", "", "", "", "", "", "", "", 
  "", "", "", "", "", "", "", "", "", "", "", "", "", 4.4491906*^8, "", "", 
  "", "", "", "", "", "", "", "", "", "", "", ""}, 
 {"OWID_EUN", "", "European Union", "2020-10-29", 5.987616*^6, 219879., 
  177550.571, 170904., 1704., 1356.143, 13457.765, 494.2, 399.063, 384.124, 
  3.83, 3.048, "", "", "", "", "", "", "", "", "", "", "", "", "", "", "", 
  "", "", "", "", "", "", "", "", "", "", "", "", "", 4.4491906*^8, "", "", 
  "", "", "", "", "", "", "", "", "", "", "", ""}, 
 {"OWID_EUN", "", "European Union", "2020-10-30", 6.219847*^6, 232231., 
  185307.571, 172979., 2075., 1470.143, 13979.727, 521.962, 416.497, 388.788, 
  4.664, 3.304, "", "", "", "", "", "", "", "", "", "", "", "", "", "", "", 
  "", "", "", "", "", "", "", "", "", "", "", "", "", 4.4491906*^8, "", "", 
  "", "", "", "", "", "", "", "", "", "", "", ""}, 
 {"OWID_EUN", "", "European Union", "2020-10-31", 6.394153*^6, 174306., 
  188258.857, 174580., 1601., 1557., 14371.497, 391.77, 423.131, 392.386, 
  3.598, 3.5, "", "", "", "", "", "", "", "", "", "", "", "", "", "", "", "", 
  "", "", "", "", "", "", "", "", "", "", "", "", 4.4491906*^8, "", "", "", 
  "", "", "", "", "", "", "", "", "", "", ""}, 
 {"OWID_EUN", "", "European Union", "2020-11-01", 6.556146*^6, 161993., 
  196178.714, 175837., 1257., 1646.571, 14735.593, 364.095, 440.931, 395.211, 
  2.825, 3.701, "", "", "", "", "", "", "", "", "", "", "", "", "", "", "", 
  "", "", "", "", "", "", "", "", "", "", "", "", "", 4.4491906*^8, "", "", 
  "", "", "", "", "", "", "", "", "", "", "", ""}, 
 {"OWID_EUN", "", "European Union", "2020-11-02", 6.830894*^6, 274748., 
  204097.286, 177868., 2031., 1732., 15353.116, 617.524, 458.729, 399.776, 
  4.565, 3.893, "", "", "", "", "", "", "", "", "", "", "", "", "", "", "", 
  "", "", "", "", "", "", "", "", "", "", "", "", "", 4.4491906*^8, "", "", 
  "", "", "", "", "", "", "", "", "", "", "", ""}, 
 {"OWID_EUN", "", "European Union", "2020-11-03", 7.045412*^6, 214518., 
  210070.429, 181112., 3244., 1927.857, 15835.267, 482.151, 472.154, 407.067, 
  7.291, 4.333, "", "", "", "", "", "", "", "", "", "", "", "", "", "", "", 
  "", "", "", "", "", "", "", "", "", "", "", "", "", 4.4491906*^8, "", "", 
  "", "", "", "", "", "", "", "", "", "", "", ""}, 
 {"OWID_EUN", "", "European Union", "2020-11-04", 7.198867*^6, 153455., 
  204447.143, 184764., 3652., 2223.429, 16180.172, 344.905, 459.515, 415.276, 
  8.208, 4.997, "", "", "", "", "", "", "", "", "", "", "", "", "", "", "", 
  "", "", "", "", "", "", "", "", "", "", "", "", "", 4.4491906*^8, "", "", 
  "", "", "", "", "", "", "", "", "", "", "", ""}, 
 {"OWID_EUN", "", "European Union", "2020-11-05", 7.441478*^6, 242611., 
  207694.571, 187401., 2637., 2356.714, 16725.465, 545.292, 466.814, 421.202, 
  5.927, 5.297, "", "", "", "", "", "", "", "", "", "", "", "", "", "", "", 
  "", "", "", "", "", "", "", "", "", "", "", "", "", 4.4491906*^8, "", "", 
  "", "", "", "", "", "", "", "", "", "", "", ""}, 
 {"OWID_EUN", "", "European Union", "2020-11-06", 7.690408*^6, 248930., 
  210080.143, 190623., 3222., 2520.571, 17284.96, 559.495, 472.176, 428.444, 
  7.242, 5.665, "", "", "", "", "", "", "", "", "", "", "", "", "", "", "", 
  "", "", "", "", "", "", "", "", "", "", "", "", "", 4.4491906*^8, "", "", 
  "", "", "", "", "", "", "", "", "", "", "", ""}, 
 {"OWID_EUN", "", "European Union", "2020-11-07", 7.925412*^6, 235004., 
  218751.286, 192786., 2163., 2600.857, 17813.155, 528.195, 491.665, 433.306, 
  4.862, 5.846, "", "", "", "", "", "", "", "", "", "", "", "", "", "", "", 
  "", "", "", "", "", "", "", "", "", "", "", "", "", 4.4491906*^8, "", "", 
  "", "", "", "", "", "", "", "", "", "", "", ""}, 
 {"OWID_EUN", "", "European Union", "2020-11-08", 8.087224*^6, 161812., 
  218725.429, 194454., 1668., 2659.571, 18176.843, 363.689, 491.607, 437.055, 
  3.749, 5.978, "", "", "", "", "", "", "", "", "", "", "", "", "", "", "", 
  "", "", "", "", "", "", "", "", "", "", "", "", "", 4.4491906*^8, "", "", 
  "", "", "", "", "", "", "", "", "", "", "", ""}, 
 {"OWID_EUN", "", "European Union", "2020-11-09", 8.253962*^6, 166738., 
  203295.429, 197009., 2555., 2734.429, 18551.604, 374.76, 456.927, 442.797, 
  5.743, 6.146, "", "", "", "", "", "", "", "", "", "", "", "", "", "", "", 
  "", "", "", "", "", "", "", "", "", "", "", "", "", 4.4491906*^8, "", "", 
  "", "", "", "", "", "", "", "", "", "", "", ""}, 
 {"OWID_EUN", "", "European Union", "2020-11-10", 8.436717*^6, 182755., 
  198757.857, 200900., 3891., 2826.857, 18962.364, 410.76, 446.728, 451.543, 
  8.745, 6.354, "", "", "", "", "", "", "", "", "", "", "", "", "", "", "", 
  "", "", "", "", "", "", "", "", "", "", "", "", "", 4.4491906*^8, "", "", 
  "", "", "", "", "", "", "", "", "", "", "", ""}, 
 {"OWID_EUN", "", "European Union", "2020-11-11", 8.660654*^6, 223937., 
  208826.714, 204496., 3596., 2818.857, 19465.684, 503.321, 469.359, 459.625, 
  8.082, 6.336, "", "", "", "", "", "", "", "", "", "", "", "", "", "", "", 
  "", "", "", "", "", "", "", "", "", "", "", "", "", 4.4491906*^8, "", "", 
  "", "", "", "", "", "", "", "", "", "", "", ""}, 
 {"OWID_EUN", "", "European Union", "2020-11-12", 8.870761*^6, 210107., 
  204183.286, 207451., 2955., 2864.286, 19937.921, 472.236, 458.922, 466.267, 
  6.642, 6.438, "", "", "", "", "", "", "", "", "", "", "", "", "", "", "", 
  "", "", "", "", "", "", "", "", "", "", "", "", "", 4.4491906*^8, "", "", 
  "", "", "", "", "", "", "", "", "", "", "", ""}, 
 {"OWID_EUN", "", "European Union", "2020-11-13", 9.077871*^6, 207110., 
  198209., 211013., 3562., 2912.857, 20403.421, 465.5, 445.495, 474.273, 
  8.006, 6.547, "", "", "", "", "", "", "", "", "", "", "", "", "", "", "", 
  "", "", "", "", "", "", "", "", "", "", "", "", "", 4.4491906*^8, "", "", 
  "", "", "", "", "", "", "", "", "", "", "", ""}, 
 {"OWID_EUN", "", "European Union", "2020-11-14", 9.247643*^6, 169772., 
  188890.143, 213559., 2546., 2967.571, 20785.001, 381.58, 424.549, 479.995, 
  5.722, 6.67, "", "", "", "", "", "", "", "", "", "", "", "", "", "", "", 
  "", "", "", "", "", "", "", "", "", "", "", "", "", 4.4491906*^8, "", "", 
  "", "", "", "", "", "", "", "", "", "", "", ""}, 
 {"OWID_EUN", "", "European Union", "2020-11-15", 9.379723*^6, 132080., 
  184642.714, 215671., 2112., 3031., 21081.864, 296.863, 415.003, 484.742, 
  4.747, 6.812, "", "", "", "", "", "", "", "", "", "", "", "", "", "", "", 
  "", "", "", "", "", "", "", "", "", "", "", "", "", 4.4491906*^8, "", "", 
  "", "", "", "", "", "", "", "", "", "", "", ""}, 
 {"OWID_EUN", "", "European Union", "2020-11-16", 9.540239*^6, 160516., 
  183753.857, 218752., 3081., 3106.143, 21442.639, 360.776, 413.005, 491.667, 
  6.925, 6.981, "", "", "", "", "", "", "", "", "", "", "", "", "", "", "", 
  "", "", "", "", "", "", "", "", "", "", "", "", "", 4.4491906*^8, "", "", 
  "", "", "", "", "", "", "", "", "", "", "", ""}, 
 {"OWID_EUN", "", "European Union", "2020-11-17", 9.742791*^6, 202552., 
  186582., 223025., 4273., 3160.714, 21897.895, 455.256, 419.362, 501.271, 
  9.604, 7.104, "", "", "", "", "", "", "", "", "", "", "", "", "", "", "", 
  "", "", "", "", "", "", "", "", "", "", "", "", "", 4.4491906*^8, "", "", 
  "", "", "", "", "", "", "", "", "", "", "", ""}, 
 {"OWID_EUN", "", "European Union", "2020-11-18", 9.931406*^6, 188615., 
  181536., 226812., 3787., 3188., 22321.826, 423.931, 408.02, 509.783, 8.512, 
  7.165, "", "", "", "", "", "", "", "", "", "", "", "", "", "", "", "", "", 
  "", "", "", "", "", "", "", "", "", "", "", 4.4491906*^8, "", "", "", "", 
  "", "", "", "", "", "", "", "", "", ""}, {"OWID_EUN", "", "European Union", 
  "2020-11-19", 1.0122086*^7, 190680., 178760.714, 230145., 3333., 3242., 
  22750.399, 428.572, 401.783, 517.274, 7.491, 7.287, "", "", "", "", "", "", 
  "", "", "", "", "", "", "", "", "", "", "", "", "", "", "", "", "", "", "", 
  "", "", "", 4.4491906*^8, "", "", "", "", "", "", "", "", "", "", "", "", 
  "", ""}, {"OWID_EUN", "", "European Union", "2020-11-20", 1.0310928*^7, 
  188842., 176151., 234416., 4271., 3343.286, 23174.84, 424.441, 395.917, 
  526.873, 9.599, 7.514, "", "", "", "", "", "", "", "", "", "", "", "", "", 
  "", "", "", "", "", "", "", "", "", "", "", "", "", "", "", 4.4491906*^8, 
  "", "", "", "", "", "", "", "", "", "", "", "", "", ""}, 
 {"OWID_EUN", "", "European Union", "2020-11-21", 1.0458309*^7, 147381., 
  172952.286, 237111., 2695., 3364.571, 23506.093, 331.254, 388.728, 532.931, 
  6.057, 7.562, "", "", "", "", "", "", "", "", "", "", "", "", "", "", "", 
  "", "", "", "", "", "", "", "", "", "", "", "", "", 4.4491906*^8, "", "", 
  "", "", "", "", "", "", "", "", "", "", "", ""}, 
 {"OWID_EUN", "", "European Union", "2020-11-22", 1.0563893*^7, 105584., 
  169167.143, 239206., 2095., 3362.143, 23743.404, 237.311, 380.22, 537.639, 
  4.709, 7.557, "", "", "", "", "", "", "", "", "", "", "", "", "", "", "", 
  "", "", "", "", "", "", "", "", "", "", "", "", "", 4.4491906*^8, "", "", 
  "", "", "", "", "", "", "", "", "", "", "", ""}, 
 {"OWID_EUN", "", "European Union", "2020-11-23", 1.0684854*^7, 120961., 
  163516.429, 242479., 3273., 3389.571, 24015.276, 271.872, 367.519, 544.996, 
  7.356, 7.618, "", "", "", "", "", "", "", "", "", "", "", "", "", "", "", 
  "", "", "", "", "", "", "", "", "", "", "", "", "", 4.4491906*^8, "", "", 
  "", "", "", "", "", "", "", "", "", "", "", ""}, 
 {"OWID_EUN", "", "European Union", "2020-11-24", 1.0844062*^7, 159208., 
  157324.429, 247162., 4683., 3448.143, 24373.112, 357.836, 353.602, 555.521, 
  10.526, 7.75, "", "", "", "", "", "", "", "", "", "", "", "", "", "", "", 
  "", "", "", "", "", "", "", "", "", "", "", "", "", 4.4491906*^8, "", "", 
  "", "", "", "", "", "", "", "", "", "", "", ""}, 
 {"OWID_EUN", "", "European Union", "2020-11-25", 1.1004965*^7, 160903., 
  153365.571, 251011., 3849., 3457., 24734.757, 361.646, 344.704, 564.172, 
  8.651, 7.77, "", "", "", "", "", "", "", "", "", "", "", "", "", "", "", 
  "", "", "", "", "", "", "", "", "", "", "", "", "", 4.4491906*^8, "", "", 
  "", "", "", "", "", "", "", "", "", "", "", ""}, 
 {"OWID_EUN", "", "European Union", "2020-11-26", 1.1164352*^7, 159387., 
  148895.143, 254867., 3856., 3531.714, 25092.996, 358.238, 334.657, 572.839, 
  8.667, 7.938, "", "", "", "", "", "", "", "", "", "", "", "", "", "", "", 
  "", "", "", "", "", "", "", "", "", "", "", "", "", 4.4491906*^8, "", "", 
  "", "", "", "", "", "", "", "", "", "", "", ""}, 
 {"OWID_EUN", "", "European Union", "2020-11-27", 1.1319413*^7, 155061., 
  144069.286, 259260., 4393., 3549.143, 25441.511, 348.515, 323.81, 582.713, 
  9.874, 7.977, "", "", "", "", "", "", "", "", "", "", "", "", "", "", "", 
  "", "", "", "", "", "", "", "", "", "", "", "", "", 4.4491906*^8, "", "", 
  "", "", "", "", "", "", "", "", "", "", "", ""}, 
 {"OWID_EUN", "", "European Union", "2020-11-28", 1.1438711*^7, 119298., 
  140057.429, 262091., 2831., 3568.571, 25709.645, 268.134, 314.793, 589.076, 
  6.363, 8.021, "", "", "", "", "", "", "", "", "", "", "", "", "", "", "", 
  "", "", "", "", "", "", "", "", "", "", "", "", "", 4.4491906*^8, "", "", 
  "", "", "", "", "", "", "", "", "", "", "", ""}, 
 {"OWID_EUN", "", "European Union", "2020-11-29", 1.1524957*^7, 86246., 
  137294.857, 264210., 2119., 3572., 25903.491, 193.846, 308.584, 593.838, 
  4.763, 8.028, "", "", "", "", "", "", "", "", "", "", "", "", "", "", "", 
  "", "", "", "", "", "", "", "", "", "", "", "", "", 4.4491906*^8, "", "", 
  "", "", "", "", "", "", "", "", "", "", "", ""}, 
 {"OWID_EUN", "", "European Union", "2020-11-30", 1.1621065*^7, 96108., 
  133744.429, 267466., 3256., 3569.571, 26119.504, 216.012, 300.604, 601.157, 
  7.318, 8.023, "", "", "", "", "", "", "", "", "", "", "", "", "", "", "", 
  "", "", "", "", "", "", "", "", "", "", "", "", "", 4.4491906*^8, "", "", 
  "", "", "", "", "", "", "", "", "", "", "", ""}, 
 {"OWID_EUN", "", "European Union", "2020-12-01", 1.1749733*^7, 128668., 
  129381.571, 271775., 4309., 3516.143, 26408.698, 289.194, 290.798, 610.841, 
  9.685, 7.903, "", "", "", "", "", "", "", "", "", "", "", "", "", "", "", 
  "", "", "", "", "", "", "", "", "", "", "", "", "", 4.4491906*^8, "", "", 
  "", "", "", "", "", "", "", "", "", "", "", ""}, 
 {"OWID_EUN", "", "European Union", "2020-12-02", 1.1885647*^7, 135914., 
  125811.714, 275684., 3909., 3524.714, 26714.178, 305.48, 282.774, 619.627, 
  8.786, 7.922, "", "", "", "", "", "", "", "", "", "", "", "", "", "", "", 
  "", "", "", "", "", "", "", "", "", "", "", "", "", 4.4491906*^8, "", "", 
  "", "", "", "", "", "", "", "", "", "", "", ""}, 
 {"OWID_EUN", "", "European Union", "2020-12-03", 1.2032407*^7, 146760., 
  124007.857, 279654., 3970., 3541., 27044.036, 329.858, 278.72, 628.55, 
  8.923, 7.959, "", "", "", "", "", "", "", "", "", "", "", "", "", "", "", 
  "", "", "", "", "", "", "", "", "", "", "", "", "", 4.4491906*^8, "", "", 
  "", "", "", "", "", "", "", "", "", "", "", ""}, 
 {"OWID_EUN", "", "European Union", "2020-12-04", 1.2168717*^7, 136310., 
  121329.143, 283678., 4024., 3488.286, 27350.406, 306.37, 272.699, 637.595, 
  9.044, 7.84, "", "", "", "", "", "", "", "", "", "", "", "", "", "", "", 
  "", "", "", "", "", "", "", "", "", "", "", "", "", 4.4491906*^8, "", "", 
  "", "", "", "", "", "", "", "", "", "", "", ""}, 
 {"OWID_EUN", "", "European Union", "2020-12-05", 1.2294223*^7, 125506., 
  122216., 286445., 2767., 3479.143, 27632.493, 282.087, 274.693, 643.814, 
  6.219, 7.82, "", "", "", "", "", "", "", "", "", "", "", "", "", "", "", 
  "", "", "", "", "", "", "", "", "", "", "", "", "", 4.4491906*^8, "", "", 
  "", "", "", "", "", "", "", "", "", "", "", ""}, 
 {"OWID_EUN", "", "European Union", "2020-12-06", 1.2386754*^7, 92531., 
  123113.857, 288556., 2111., 3478., 27840.466, 207.973, 276.711, 648.558, 
  4.745, 7.817, "", "", "", "", "", "", "", "", "", "", "", "", "", "", "", 
  "", "", "", "", "", "", "", "", "", "", "", "", "", 4.4491906*^8, "", "", 
  "", "", "", "", "", "", "", "", "", "", "", ""}, 
 {"OWID_EUN", "", "European Union", "2020-12-07", 1.2465086*^7, 78332., 
  120574.429, 291374., 2818., 3415.429, 28016.525, 176.059, 271.003, 654.892, 
  6.334, 7.677, "", "", "", "", "", "", "", "", "", "", "", "", "", "", "", 
  "", "", "", "", "", "", "", "", "", "", "", "", "", 4.4491906*^8, "", "", 
  "", "", "", "", "", "", "", "", "", "", "", ""}, 
 {"OWID_EUN", "", "European Union", "2020-12-08", 1.259471*^7, 129624., 
  120711., 295149., 3775., 3339.143, 28307.868, 291.343, 271.31, 663.377, 
  8.485, 7.505, "", "", "", "", "", "", "", "", "", "", "", "", "", "", "", 
  "", "", "", "", "", "", "", "", "", "", "", "", "", 4.4491906*^8, "", "", 
  "", "", "", "", "", "", "", "", "", "", "", ""}, 
 {"OWID_EUN", "", "European Union", "2020-12-09", 1.2731389*^7, 136679., 
  120820.286, 298701., 3552., 3288.143, 28615.068, 307.2, 271.556, 671.36, 
  7.983, 7.39, "", "", "", "", "", "", "", "", "", "", "", "", "", "", "", 
  "", "", "", "", "", "", "", "", "", "", "", "", "", 4.4491906*^8, "", "", 
  "", "", "", "", "", "", "", "", "", "", "", ""}, 
 {"OWID_EUN", "", "European Union", "2020-12-10", 1.2886208*^7, 154819., 
  121971.571, 302496., 3795., 3263.143, 28963.039, 347.971, 274.143, 679.89, 
  8.53, 7.334, "", "", "", "", "", "", "", "", "", "", "", "", "", "", "", 
  "", "", "", "", "", "", "", "", "", "", "", "", "", 4.4491906*^8, "", "", 
  "", "", "", "", "", "", "", "", "", "", "", ""}, 
 {"OWID_EUN", "", "European Union", "2020-12-11", 1.3033824*^7, 147616., 
  123586.714, 306587., 4091., 3272.714, 29294.821, 331.782, 277.773, 689.085, 
  9.195, 7.356, "", "", "", "", "", "", "", "", "", "", "", "", "", "", "", 
  "", "", "", "", "", "", "", "", "", "", "", "", "", 4.4491906*^8, "", "", 
  "", "", "", "", "", "", "", "", "", "", "", ""}, 
 {"OWID_EUN", "", "European Union", "2020-12-12", 1.3160116*^7, 126292., 
  123699., 309403., 2816., 3279.714, 29578.674, 283.854, 278.026, 695.414, 
  6.329, 7.371, "", "", "", "", "", "", "", "", "", "", "", "", "", "", "", 
  "", "", "", "", "", "", "", "", "", "", "", "", "", 4.4491906*^8, "", "", 
  "", "", "", "", "", "", "", "", "", "", "", ""}, 
 {"OWID_EUN", "", "European Union", "2020-12-13", 1.3262616*^7, 102500., 
  125123.143, 311530., 2127., 3282., 29809.053, 230.379, 281.227, 700.195, 
  4.781, 7.377, "", "", "", "", "", "", "", "", "", "", "", "", "", "", "", 
  "", "", "", "", "", "", "", "", "", "", "", "", "", 4.4491906*^8, "", "", 
  "", "", "", "", "", "", "", "", "", "", "", ""}, 
 {"OWID_EUN", "", "European Union", "2020-12-14", 1.3346686*^7, 84070., 
  125942.857, 314475., 2945., 3300.143, 29998.009, 188.956, 283.069, 706.814, 
  6.619, 7.417, "", "", "", "", "", "", "", "", "", "", "", "", "", "", "", 
  "", "", "", "", "", "", "", "", "", "", "", "", "", 4.4491906*^8, "", "", 
  "", "", "", "", "", "", "", "", "", "", "", ""}, 
 {"OWID_EUN", "", "European Union", "2020-12-15", 1.3489247*^7, 142561., 
  127791., 319132., 4657., 3426.143, 30318.429, 320.42, 287.223, 717.281, 
  10.467, 7.701, "", "", "", "", "", "", "", "", "", "", "", "", "", "", "", 
  "", "", "", "", "", "", "", "", "", "", "", "", "", 4.4491906*^8, "", "", 
  "", "", "", "", "", "", "", "", "", "", "", ""}, 
 {"OWID_EUN", "", "European Union", "2020-12-16", 1.3650232*^7, 160985., 
  131263.286, 323296., 4164., 3513.571, 30680.259, 361.83, 295.027, 726.64, 
  9.359, 7.897, "", "", "", "", "", "", "", "", "", "", "", "", "", "", "", 
  "", "", "", "", "", "", "", "", "", "", "", "", "", 4.4491906*^8, "", "", 
  "", "", "", "", "", "", "", "", "", "", "", ""}, 
 {"OWID_EUN", "", "European Union", "2020-12-17", 1.3811931*^7, 161699., 
  132246.143, 327106., 3810., 3515.714, 31043.694, 363.435, 297.236, 735.203, 
  8.563, 7.902, "", "", "", "", "", "", "", "", "", "", "", "", "", "", "", 
  "", "", "", 1., 1., "", "", "", 0., 0., "", "", "", 4.4491906*^8, "", "", 
  "", "", "", "", "", "", "", "", "", "", "", ""}, 
 {"OWID_EUN", "", "European Union", "2020-12-18", 1.3969915*^7, 157984., 
  133727.286, 331199., 4093., 3516., 31398.778, 355.085, 300.565, 744.403, 
  9.199, 7.903, "", "", "", "", "", "", "", "", "", "", "", "", "", "", "", 
  "", "", "", "", "", "", "", 0., "", "", "", 0., "", 4.4491906*^8, "", "", 
  "", "", "", "", "", "", "", "", "", "", "", ""}, 
 {"OWID_EUN", "", "European Union", "2020-12-19", 1.4094744*^7, 124829., 
  133518.286, 333981., 2782., 3511.143, 31679.344, 280.566, 300.096, 750.656, 
  6.253, 7.892, "", "", "", "", "", "", "", "", "", "", "", "", "", "", "", 
  "", "", "", 2., 2., "", "", 0., 0., 0., "", 0., "", 4.4491906*^8, "", "", 
  "", "", "", "", "", "", "", "", "", "", "", ""}, 
 {"OWID_EUN", "", "European Union", "2020-12-20", 1.4183552*^7, 88808., 
  131562.286, 335862., 1881., 3476., 31878.949, 199.605, 295.699, 754.883, 
  4.228, 7.813, "", "", "", "", "", "", "", "", "", "", "", "", "", "", "", 
  "", "", "", "", "", "", "", 0., "", "", "", 0., "", 4.4491906*^8, "", "", 
  "", "", "", "", "", "", "", "", "", "", "", ""}, 
 {"OWID_EUN", "", "European Union", "2020-12-21", 1.4282554*^7, 99002., 
  133695.429, 338869., 3007., 3484.857, 32101.466, 222.517, 300.494, 761.642, 
  6.759, 7.833, "", "", "", "", "", "", "", "", "", "", "", "", "", "", "", 
  "", "", "", 3., 3., "", "", 0., 0., 0., "", 0., "", 4.4491906*^8, "", "", 
  "", "", "", "", "", "", "", "", "", "", "", ""}, 
 {"OWID_EUN", "", "European Union", "2020-12-22", 1.4430716*^7, 148162., 
  134495.571, 343171., 4302., 3434.143, 32434.475, 333.009, 302.292, 771.311, 
  9.669, 7.719, "", "", "", "", "", "", "", "", "", "", "", "", "", "", "", 
  "", "", "", 4., 4., "", 1., 1., 0., 0., "", 0., "", 4.4491906*^8, "", "", 
  "", "", "", "", "", "", "", "", "", "", "", ""}, 
 {"OWID_EUN", "", "European Union", "2020-12-23", 1.458614*^7, 155424., 
  133701.143, 347023., 3852., 3389.571, 32783.806, 349.331, 300.507, 779.969, 
  8.658, 7.618, "", "", "", "", "", "", "", "", "", "", "", "", "", "", "", 
  "", "", "", 7., 7., "", 3., 1., 0., 0., "", 0., "", 4.4491906*^8, "", "", 
  "", "", "", "", "", "", "", "", "", "", "", ""}, 
 {"OWID_EUN", "", "European Union", "2020-12-24", 1.4740504*^7, 154364., 
  132653.286, 349901., 2878., 3256.429, 33130.754, 346.948, 298.152, 786.437, 
  6.469, 7.319, "", "", "", "", "", "", "", "", "", "", "", "", "", "", "", 
  "", "", "", 8., 8., "", 1., 1., 0., 0., "", 0., "", 4.4491906*^8, "", "", 
  "", "", "", "", "", "", "", "", "", "", "", ""}, 
 {"OWID_EUN", "", "European Union", "2020-12-25", 1.4838344*^7, 97840., 
  124061.286, 351865., 1964., 2952.286, 33350.659, 219.905, 278.84, 790.852, 
  4.414, 6.636, "", "", "", "", "", "", "", "", "", "", "", "", "", "", "", 
  "", "", "", "", "", "", "", 1., "", "", "", 0., "", 4.4491906*^8, "", "", 
  "", "", "", "", "", "", "", "", "", "", "", ""}, 
 {"OWID_EUN", "", "European Union", "2020-12-26", 1.4897974*^7, 59630., 
  114747.143, 353547., 1682., 2795.143, 33484.684, 134.024, 257.906, 794.632, 
  3.78, 6.282, "", "", "", "", "", "", "", "", "", "", "", "", "", "", "", 
  "", "", "", 9., 9., "", "", 1., 0., 0., "", 0., "", 4.4491906*^8, "", "", 
  "", "", "", "", "", "", "", "", "", "", "", ""}, 
 {"OWID_EUN", "", "European Union", "2020-12-27", 1.4959465*^7, 61491., 
  110844.714, 355258., 1711., 2770.857, 33622.891, 138.207, 249.135, 798.478, 
  3.846, 6.228, "", "", "", "", "", "", "", "", "", "", "", "", "", "", "", 
  "", "", "", 56502., 56485., 17., 56493., 8071., 0.01, 0.01, 0., 18., "", 
  4.4491906*^8, "", "", "", "", "", "", "", "", "", "", "", "", "", ""}, 
 {"OWID_EUN", "", "European Union", "2020-12-28", 1.5041634*^7, 82169., 
  108440., 358271., 3013., 2771.714, 33807.574, 184.683, 243.73, 805.25, 
  6.772, 6.23, "", "", "", "", "", "", "", "", "", "", "", "", "", "", "", 
  "", "", "", 95188., 94039., 55., 38686., 13598., 0.02, 0.02, 0., 31., "", 
  4.4491906*^8, "", "", "", "", "", "", "", "", "", "", "", "", "", ""}, 
 {"OWID_EUN", "", "European Union", "2020-12-29", 1.5185932*^7, 144298., 
  107888., 363087., 4816., 2845.143, 34131.898, 324.324, 242.489, 816.074, 
  10.824, 6.395, "", "", "", "", "", "", "", "", "", "", "", "", "", "", "", 
  "", "", "", 187834., 184595., 788., 92646., 26833., 0.04, 0.04, 0., 60., 
  "", 4.4491906*^8, "", "", "", "", "", "", "", "", "", "", "", "", "", ""}, 
 {"OWID_EUN", "", "European Union", "2020-12-30", 1.5382684*^7, 196752., 
  113792., 367421., 4334., 2914., 34574.118, 442.22, 255.759, 825.815, 9.741, 
  6.55, "", "", "", "", "", "", "", "", "", "", "", "", "", "", "", "", "", 
  "", 332915., 328224., 920., 145081., 47558., 0.07, 0.07, 0., 107., "", 
  4.4491906*^8, "", "", "", "", "", "", "", "", "", "", "", "", "", ""}, 
 {"OWID_EUN", "", "European Union", "2020-12-31", 1.554639*^7, 163706., 
  115126.571, 370650., 3229., 2964.143, 34942.063, 367.946, 258.758, 833.073, 
  7.257, 6.662, "", "", "", "", "", "", "", "", "", "", "", "", "", "", "", 
  "", "", "", 442095., 432367., 1069., 109180., 63155., 0.1, 0.1, 0., 142., 
  "", 4.4491906*^8, "", "", "", "", "", "", "", "", "", "", "", "", "", ""}, 
 {"OWID_EUN", "", "European Union", "2021-01-01", 1.5658938*^7, 112548., 
  117227.714, 372946., 2296., 3011.571, 35195.026, 252.963, 263.481, 838.233, 
  5.16, 6.769, "", "", "", "", "", "", "", "", "", "", "", "", "", "", "", 
  "", "", "", 476624., 466889., 1076., 34529., 68088., 0.11, 0.1, 0., 153., 
  "", 4.4491906*^8, "", "", "", "", "", "", "", "", "", "", "", "", "", ""}, 
 {"OWID_EUN", "", "European Union", "2021-01-02", 1.5723449*^7, 64511., 
  117925., 374690., 1744., 3020.429, 35340.021, 144.995, 265.048, 842.153, 
  3.92, 6.789, "", "", "", "", "", "", "", "", "", "", "", "", "", "", "", 
  "", "", "", 583058., 573040., 1372., 106434., 83293., 0.13, 0.13, 0., 187., 
  "", 4.4491906*^8, "", "", "", "", "", "", "", "", "", "", "", "", "", ""}, 
 {"OWID_EUN", "", "European Union", "2021-01-03", 1.5801138*^7, 77689., 
  120239., 376372., 1682., 3016.286, 35514.635, 174.614, 270.249, 845.934, 
  3.78, 6.779, "", "", "", "", "", "", "", "", "", "", "", "", "", "", "", 
  "", "", "", 675761., 658848., 1377., 92703., 88466., 0.15, 0.15, 0., 199., 
  "", 4.4491906*^8, "", "", "", "", "", "", "", "", "", "", "", "", "", ""}, 
 {"OWID_EUN", "", "European Union", "2021-01-04", 1.5902356*^7, 101218., 
  122960.286, 379451., 3079., 3025.714, 35742.133, 227.498, 276.366, 852.854, 
  6.92, 6.801, "", "", "", "", "", "", "", "", "", "", "", "", "", "", "", 
  "", "", "", 953392., 929390., 1431., 277631., 122601., 0.21, 0.21, 0., 
  276., "", 4.4491906*^8, "", "", "", "", "", "", "", "", "", "", "", "", "", 
  ""}, {"OWID_EUN", "", "European Union", "2021-01-05", 1.6074925*^7, 
  172569., 126999., 384157., 4706., 3010., 36129.999, 387.866, 285.443, 
  863.431, 10.577, 6.765, "", "", "", "", "", "", "", "", "", "", "", "", "", 
  "", "", "", "", "", 1.269475*^6, 1.237604*^6, 1476., 316083., 154520., 
  0.29, 0.28, 0., 347., "", 4.4491906*^8, "", "", "", "", "", "", "", "", "", 
  "", "", "", "", ""}, {"OWID_EUN", "", "European Union", "2021-01-06", 
  1.6237424*^7, 162499., 122105.714, 387786., 3629., 2909.286, 36495.231, 
  365.233, 274.445, 871.588, 8.157, 6.539, "", "", "", "", "", "", "", "", 
  "", "", "", "", "", "", "", "", "", "", 1.528823*^6, 1.486444*^6, 1505., 
  259348., 170844., 0.34, 0.33, 0., 384., "", 4.4491906*^8, "", "", "", "", 
  "", "", "", "", "", "", "", "", "", ""}, {"OWID_EUN", "", "European Union", 
  "2021-01-07", 1.6461969*^7, 224545., 130797., 391428., 3642., 2968.286, 
  36999.919, 504.687, 293.979, 879.774, 8.186, 6.672, "", "", "", "", "", "", 
  "", "", "", "", "", "", "", "", "", "", "", "", 1.926727*^6, 1.859266*^6, 
  1522., 397904., 212090., 0.43, 0.42, 0., 477., "", 4.4491906*^8, "", "", 
  "", "", "", "", "", "", "", "", "", "", "", ""}, 
 {"OWID_EUN", "", "European Union", "2021-01-08", 1.6627703*^7, 165734., 
  138395., 395463., 4035., 3216.714, 37372.422, 372.504, 311.057, 888.843, 
  9.069, 7.23, "", "", "", "", "", "", "", "", "", "", "", "", "", "", "", 
  "", "", "", 2.298547*^6, 2.227782*^6, 1871., 371820., 260275., 0.52, 0.5, 
  0., 585., "", 4.4491906*^8, "", "", "", "", "", "", "", "", "", "", "", "", 
  "", ""}, {"OWID_EUN", "", "European Union", "2021-01-09", 1.676232*^7, 
  134617., 148410.143, 398115., 2652., 3346.429, 37674.987, 302.565, 333.567, 
  894.803, 5.961, 7.521, "", "", "", "", "", "", "", "", "", "", "", "", "", 
  "", "", "", "", "", 2.493747*^6, 2.422934*^6, 1929., 195200., 272956., 
  0.56, 0.54, 0., 613., "", 4.4491906*^8, "", "", "", "", "", "", "", "", "", 
  "", "", "", "", ""}, {"OWID_EUN", "", "European Union", "2021-01-10", 
  1.6853987*^7, 91667., 150407., 399971., 1856., 3371.286, 37881.018, 
  206.031, 338.055, 898.975, 4.172, 7.577, "", "", "", "", "", "", "", "", 
  "", "", "", "", "", "", "", "", "", "", 2.741516*^6, 2.617544*^6, 1951., 
  247769., 295108., 0.62, 0.59, 0., 663., "", 4.4491906*^8, "", "", "", "", 
  "", "", "", "", "", "", "", "", "", ""}, {"OWID_EUN", "", "European Union", 
  "2021-01-11", 1.6980633*^7, 126646., 154039.571, 403030., 3059., 3368.429, 
  38165.668, 284.65, 346.219, 905.85, 6.875, 7.571, "", "", "", "", "", "", 
  "", "", "", "", "", "", "", "", "", "", "", "", 3.178023*^6, 3.043358*^6, 
  2013., 436507., 317804., 0.71, 0.68, 0., 714., "", 4.4491906*^8, "", "", 
  "", "", "", "", "", "", "", "", "", "", "", ""}, 
 {"OWID_EUN", "", "European Union", "2021-01-12", 1.7133499*^7, 152866., 
  151224.857, 407547., 4517., 3341.429, 38509.249, 343.582, 339.893, 916.003, 
  10.152, 7.51, "", "", "", "", "", "", "", "", "", "", "", "", "", "", "", 
  "", "", "", 3.646974*^6, 3.500478*^6, 2093., 468951., 339643., 0.82, 0.79, 
  0., 763., "", 4.4491906*^8, "", "", "", "", "", "", "", "", "", "", "", "", 
  "", ""}, {"OWID_EUN", "", "European Union", "2021-01-13", 1.7308003*^7, 
  174504., 152939.857, 411686., 4139., 3414.286, 38901.464, 392.215, 343.748, 
  925.305, 9.303, 7.674, "", "", "", "", "", "", "", "", "", "", "", "", "", 
  "", "", "", "", "", 4.248921*^6, 4.050242*^6, 2306., 601947., 388585., 
  0.95, 0.91, 0., 873., "", 4.4491906*^8, "", "", "", "", "", "", "", "", "", 
  "", "", "", "", ""}, {"OWID_EUN", "", "European Union", "2021-01-14", 
  1.7473977*^7, 165974., 144572.571, 415600., 3914., 3453.143, 39274.508, 
  373.043, 324.941, 934.102, 8.797, 7.761, "", "", "", "", "", "", "", "", 
  "", "", "", "", "", "", "", "", "", "", 4.782384*^6, 4.563985*^6, 2503., 
  533463., 407951., 1.07, 1.03, 0., 917., "", 4.4491906*^8, "", "", "", "", 
  "", "", "", "", "", "", "", "", "", ""}, {"OWID_EUN", "", "European Union", 
  "2021-01-15", 1.7622007*^7, 148030., 142043.429, 419127., 3527., 3380.571, 
  39607.22, 332.712, 319.257, 942.03, 7.927, 7.598, "", "", "", "", "", "", 
  "", "", "", "", "", "", "", "", "", "", "", "", 5.30731*^6, 5.070919*^6, 
  3283., 524926., 429823., 1.19, 1.14, 0., 966., "", 4.4491906*^8, "", "", 
  "", "", "", "", "", "", "", "", "", "", "", ""}, 
 {"OWID_EUN", "", "European Union", "2021-01-16", 1.7728536*^7, 106529., 
  138030.857, 421937., 2810., 3403.143, 39846.654, 239.435, 310.238, 948.346, 
  6.316, 7.649, "", "", "", "", "", "", "", "", "", "", "", "", "", "", "", 
  "", "", "", 5.528627*^6, 5.284133*^6, 4299., 221317., 433554., 1.24, 1.19, 
  0., 974., "", 4.4491906*^8, "", "", "", "", "", "", "", "", "", "", "", "", 
  "", ""}, {"OWID_EUN", "", "European Union", "2021-01-17", 1.7810752*^7, 
  82216., 136680.714, 423812., 1875., 3405.857, 40031.443, 184.789, 307.204, 
  952.56, 4.214, 7.655, "", "", "", "", "", "", "", "", "", "", "", "", "", 
  "", "", "", "", "", 5.816736*^6, 5.526402*^6, 30198., 288109., 439317., 
  1.31, 1.24, 0.01, 987., "", 4.4491906*^8, "", "", "", "", "", "", "", "", 
  "", "", "", "", "", ""}, {"OWID_EUN", "", "European Union", "2021-01-18", 
  1.7945986*^7, 135234., 137907.571, 426295., 2483., 3323.571, 40335.395, 
  303.952, 309.961, 958.141, 5.581, 7.47, "", "", "", "", "", "", "", "", "", 
  "", "", "", "", "", "", "", "", "", 6.303182*^6, 6.085297*^6, 69523., 
  486446., 446451., 1.42, 1.37, 0.02, 1003., "", 4.4491906*^8, "", "", "", 
  "", "", "", "", "", "", "", "", "", "", ""}, 
 {"OWID_EUN", "", "European Union", "2021-01-19", 1.8081201*^7, 135215., 
  135386., 431311., 5016., 3394.857, 40639.304, 303.909, 304.294, 969.415, 
  11.274, 7.63, "", "", "", "", "", "", "", "", "", "", "", "", "", "", "", 
  "", "", "", 6.863517*^6, 6.566952*^6, 146970., 560335., 459506., 1.54, 
  1.48, 0.03, 1033., "", 4.4491906*^8, "", "", "", "", "", "", "", "", "", 
  "", "", "", "", ""}, {"OWID_EUN", "", "European Union", "2021-01-20", 
  1.8255828*^7, 174627., 135403.571, 435662., 4351., 3425.143, 41031.796, 
  392.492, 304.333, 979.194, 9.779, 7.698, "", "", "", "", "", "", "", "", 
  "", "", "", "", "", "", "", "", "", "", 7.481316*^6, 7.045141*^6, 252459., 
  617799., 461771., 1.68, 1.58, 0.06, 1038., "", 4.4491906*^8, "", "", "", 
  "", "", "", "", "", "", "", "", "", "", ""}, 
 {"OWID_EUN", "", "European Union", "2021-01-21", 1.8406085*^7, 150257., 
  133158.286, 439464., 3802., 3409.143, 41369.513, 337.718, 299.287, 987.739, 
  8.545, 7.662, "", "", "", "", "", "", "", "", "", "", "", "", "", "", "", 
  "", "", "", 8.11254*^6, 7.529074*^6, 383528., 631224., 475737., 1.82, 1.69, 
  0.09, 1069., "", 4.4491906*^8, "", "", "", "", "", "", "", "", "", "", "", 
  "", "", ""}, {"OWID_EUN", "", "European Union", "2021-01-22", 1.856028*^7, 
  154195., 134039., 443397., 3933., 3467.143, 41716.082, 346.569, 301.266, 
  996.579, 8.84, 7.793, "", "", "", "", "", "", "", "", "", "", "", "", "", 
  "", "", "", "", "", 8.65153*^6, 7.955487*^6, 472527., 538990., 477746., 
  1.94, 1.79, 0.11, 1074., "", 4.4491906*^8, "", "", "", "", "", "", "", "", 
  "", "", "", "", "", ""}, {"OWID_EUN", "", "European Union", "2021-01-23", 
  1.8664387*^7, 104107., 133693., 445751., 2354., 3402., 41950.073, 233.991, 
  300.488, 1001.87, 5.291, 7.646, "", "", "", "", "", "", "", "", "", "", "", 
  "", "", "", "", "", "", "", 8.930999*^6, 8.137245*^6, 569889., 279469., 
  486053., 2.01, 1.83, 0.13, 1092., "", 4.4491906*^8, "", "", "", "", "", "", 
  "", "", "", "", "", "", "", ""}, {"OWID_EUN", "", "European Union", 
  "2021-01-24", 1.8743781*^7, 79394., 133289.857, 447640., 1889., 3404., 
  42128.519, 178.446, 299.582, 1006.116, 4.246, 7.651, "", "", "", "", "", 
  "", "", "", "", "", "", "", "", "", "", "", "", "", 9.373148*^6, 8.4638*^6, 
  664383., 442149., 508059., 2.11, 1.9, 0.15, 1142., "", 4.4491906*^8, "", 
  "", "", "", "", "", "", "", "", "", "", "", "", ""}, 
 {"OWID_EUN", "", "European Union", "2021-01-25", 1.8883993*^7, 140212., 
  134001., 450926., 3286., 3518.714, 42443.659, 315.14, 301.181, 1013.501, 
  7.386, 7.909, "", "", "", "", "", "", "", "", "", "", "", "", "", "", "", 
  "", "", "", 9.867486*^6, 8.844342*^6, 880102., 494338., 509186., 2.22, 
  1.99, 0.2, 1144., "", 4.4491906*^8, "", "", "", "", "", "", "", "", "", "", 
  "", "", "", ""}, {"OWID_EUN", "", "European Union", "2021-01-26", 
  1.9013869*^7, 129876., 133238.286, 454976., 4050., 3380.714, 42735.569, 
  291.909, 299.466, 1022.604, 9.103, 7.598, "", "", "", "", "", "", "", "", 
  "", "", "", "", "", "", "", "", "", "", 1.0483669*^7, 9.186151*^6, 
  1.14669*^6, 616183., 517165., 2.36, 2.06, 0.26, 1162., "", 4.4491906*^8, 
  "", "", "", "", "", "", "", "", "", "", "", "", "", ""}, 
 {"OWID_EUN", "", "European Union", "2021-01-27", 1.9173778*^7, 159909., 
  131135.714, 458880., 3904., 3316.857, 43094.98, 359.411, 294.741, 1031.379, 
  8.775, 7.455, "", "", "", "", "", "", "", "", "", "", "", "", "", "", "", 
  "", "", "", 1.1110336*^7, 9.692683*^6, 1.394945*^6, 626667., 518431., 2.5, 
  2.18, 0.31, 1165., "", 4.4491906*^8, "", "", "", "", "", "", "", "", "", 
  "", "", "", "", ""}, {"OWID_EUN", "", "European Union", "2021-01-28", 
  1.9322632*^7, 148854., 130935.286, 463194., 4314., 3390., 43429.544, 
  334.564, 294.29, 1041.075, 9.696, 7.619, "", "", "", "", "", "", "", "", 
  "", "", "", "", "", "", "", "", "", "", 1.1798544*^7, 1.0048064*^7, 
  1.710208*^6, 688208., 526572., 2.65, 2.26, 0.38, 1184., "", 4.4491906*^8, 
  "", "", "", "", "", "", "", "", "", "", "", "", "", ""}, 
 {"OWID_EUN", "", "European Union", "2021-01-29", 1.9463923*^7, 141291., 
  129091.857, 466840., 3646., 3349., 43747.11, 317.566, 290.147, 1049.27, 
  8.195, 7.527, "", "", "", "", "", "", "", "", "", "", "", "", "", "", "", 
  "", "", "", 1.2394955*^7, 1.0327376*^7, 1.997585*^6, 596411., 534775., 
  2.79, 2.32, 0.45, 1202., "", 4.4491906*^8, "", "", "", "", "", "", "", "", 
  "", "", "", "", "", ""}, {"OWID_EUN", "", "European Union", "2021-01-30", 
  1.9566738*^7, 102815., 128907.286, 469688., 2848., 3419.571, 43978.197, 
  231.087, 289.732, 1055.671, 6.401, 7.686, "", "", "", "", "", "", "", "", 
  "", "", "", "", "", "", "", "", "", "", 1.2757985*^7, 1.051943*^7, 
  2.228621*^6, 363030., 546712., 2.87, 2.36, 0.5, 1229., "", 4.4491906*^8, 
  "", "", "", "", "", "", "", "", "", "", "", "", "", ""}, 
 {"OWID_EUN", "", "European Union", "2021-01-31", 1.9633934*^7, 67196., 
  127164.714, 471122., 1434., 3354.571, 44129.227, 151.03, 285.815, 1058.894, 
  3.223, 7.54, "", "", "", "", "", "", "", "", "", "", "", "", "", "", "", 
  "", "", "", 1.3415282*^7, 1.0887957*^7, 2.517391*^6, 657297., 577448., 
  3.02, 2.45, 0.57, 1298., "", 4.4491906*^8, "", "", "", "", "", "", "", "", 
  "", "", "", "", "", ""}, {"OWID_EUN", "", "European Union", "2021-02-01", 
  1.9757246*^7, 123312., 124750.429, 474528., 3406., 3371.714, 44406.383, 
  277.156, 280.389, 1066.549, 7.655, 7.578, "", "", "", "", "", "", "", "", 
  "", "", "", "", "", "", "", "", "", "", 1.3938704*^7, 1.1087702*^7, 
  2.851091*^6, 523422., 581603., 3.13, 2.49, 0.64, 1307., "", 4.4491906*^8, 
  "", "", "", "", "", "", "", "", "", "", "", "", "", ""}, 
 {"OWID_EUN", "", "European Union", "2021-02-02", 1.9873376*^7, 116130., 
  122786.714, 479020., 4492., 3434.857, 44667.396, 261.014, 275.975, 
  1076.645, 10.096, 7.72, "", "", "", "", "", "", "", "", "", "", "", "", "", 
  "", "", "", "", "", 1.4618561*^7, 1.1361986*^7, 3.256685*^6, 679857., 
  590699., 3.29, 2.55, 0.73, 1328., "", 4.4491906*^8, "", "", "", "", "", "", 
  "", "", "", "", "", "", "", ""}, {"OWID_EUN", "", "European Union", 
  "2021-02-03", 2.0010718*^7, 137342., 119562.857, 482839., 3819., 3422.714, 
  44976.086, 308.69, 268.729, 1085.229, 8.584, 7.693, "", "", "", "", "", "", 
  "", "", "", "", "", "", "", "", "", "", "", "", 1.539239*^7, 1.1655327*^7, 
  3.737198*^6, 773829., 611722., 3.46, 2.62, 0.84, 1375., "", 4.4491906*^8, 
  "", "", "", "", "", "", "", "", "", "", "", "", "", ""}, 
 {"OWID_EUN", "", "European Union", "2021-02-04", 2.0118442*^7, 107724., 
  113687.143, 486121., 3282., 3275.286, 45218.207, 242.12, 255.523, 1092.605, 
  7.377, 7.362, "", "", "", "", "", "", "", "", "", "", "", "", "", "", "", 
  "", "", "", 1.6227449*^7, 1.1981042*^7, 4.246541*^6, 835059., 632701., 
  3.65, 2.69, 0.95, 1422., "", 4.4491906*^8, "", "", "", "", "", "", "", "", 
  "", "", "", "", "", ""}, {"OWID_EUN", "", "European Union", "2021-02-05", 
  2.0265211*^7, 146769., 114469.714, 490216., 4095., 3339.429, 45548.085, 
  329.878, 257.282, 1101.809, 9.204, 7.506, "", "", "", "", "", "", "", "", 
  "", "", "", "", "", "", "", "", "", "", 1.6894465*^7, 1.2240288*^7, 
  4.654338*^6, 667016., 642787., 3.8, 2.75, 1.05, 1445., "", 4.4491906*^8, 
  "", "", "", "", "", "", "", "", "", "", "", "", "", ""}, 
 {"OWID_EUN", "", "European Union", "2021-02-06", 2.0349973*^7, 84762., 
  111890.714, 492242., 2026., 3222., 45738.596, 190.511, 251.486, 1106.363, 
  4.554, 7.242, "", "", "", "", "", "", "", "", "", "", "", "", "", "", "", 
  "", "", "", 1.7241564*^7, 1.2381502*^7, 4.860586*^6, 347099., 640511., 
  3.88, 2.78, 1.09, 1440., "", 4.4491906*^8, "", "", "", "", "", "", "", "", 
  "", "", "", "", "", ""}, {"OWID_EUN", "", "European Union", "2021-02-07", 
  2.0418116*^7, 68143., 112026., 493667., 1425., 3220.714, 45891.754, 
  153.158, 251.79, 1109.566, 3.203, 7.239, "", "", "", "", "", "", "", "", 
  "", "", "", "", "", "", "", "", "", "", 1.785511*^7, 1.2704292*^7, 
  5.151342*^6, 613546., 634261., 4.01, 2.86, 1.16, 1426., "", 4.4491906*^8, 
  "", "", "", "", "", "", "", "", "", "", "", "", "", ""}, 
 {"OWID_EUN", "", "European Union", "2021-02-08", 2.0502181*^7, 84065., 
  106419.286, 496659., 2992., 3161.571, 46080.698, 188.944, 239.188, 
  1116.291, 6.725, 7.106, "", "", "", "", "", "", "", "", "", "", "", "", "", 
  "", "", "", "", "", 1.8315168*^7, 1.288685*^7, 5.428852*^6, 460058., 
  625209., 4.12, 2.9, 1.22, 1405., "", 4.4491906*^8, "", "", "", "", "", "", 
  "", "", "", "", "", "", "", ""}, {"OWID_EUN", "", "European Union", 
  "2021-02-09", 2.0593535*^7, 91354., 102879.857, 500809., 4150., 3112.714, 
  46286.026, 205.327, 231.233, 1125.618, 9.328, 6.996, "", "", "", "", "", 
  "", "", "", "", "", "", "", "", "", "", "", "", "", 1.9021843*^7, 
  1.3211579*^7, 5.811813*^6, 706675., 629040., 4.28, 2.97, 1.31, 1414., "", 
  4.4491906*^8, "", "", "", "", "", "", "", "", "", "", "", "", "", ""}, 
 {"OWID_EUN", "", "European Union", "2021-02-10", 2.0709189*^7, 115654., 
  99781.571, 504216., 3407., 3053.857, 46545.97, 259.944, 224.269, 1133.276, 
  7.658, 6.864, "", "", "", "", "", "", "", "", "", "", "", "", "", "", "", 
  "", "", "", 1.9683805*^7, 1.3505905*^7, 6.179471*^6, 661962., 613059., 
  4.42, 3.04, 1.39, 1378., "", 4.4491906*^8, "", "", "", "", "", "", "", "", 
  "", "", "", "", "", ""}, {"OWID_EUN", "", "European Union", "2021-02-11", 
  2.0821491*^7, 112302., 100435.571, 507467., 3251., 3049.429, 46798.379, 
  252.41, 225.739, 1140.583, 7.307, 6.854, "", "", "", "", "", "", "", "", 
  "", "", "", "", "", "", "", "", "", "", 2.0674057*^7, 1.3993102*^7, 
  6.681508*^6, 990252., 635230., 4.65, 3.15, 1.5, 1428., "", 4.4491906*^8, 
  "", "", "", "", "", "", "", "", "", "", "", "", "", ""}, 
 {"OWID_EUN", "", "European Union", "2021-02-12", 2.0925038*^7, 103547., 
  94261., 510685., 3218., 2924.143, 47031.112, 232.732, 211.861, 1147.816, 
  7.233, 6.572, "", "", "", "", "", "", "", "", "", "", "", "", "", "", "", 
  "", "", "", 2.1414247*^7, 1.4357518*^7, 7.057312*^6, 740190., 645683., 
  4.81, 3.23, 1.59, 1451., "", 4.4491906*^8, "", "", "", "", "", "", "", "", 
  "", "", "", "", "", ""}, {"OWID_EUN", "", "European Union", "2021-02-13", 
  2.100619*^7, 81152., 93745.286, 512529., 1844., 2898.143, 47213.509, 
  182.397, 210.702, 1151.96, 4.145, 6.514, "", "", "", "", "", "", "", "", 
  "", "", "", "", "", "", "", "", "", "", 2.1819312*^7, 1.4568804*^7, 
  7.251106*^6, 405065., 653964., 4.9, 3.27, 1.63, 1470., "", 4.4491906*^8, 
  "", "", "", "", "", "", "", "", "", "", "", "", "", ""}, 
 {"OWID_EUN", "", "European Union", "2021-02-14", 2.1066583*^7, 60393., 
  92638.143, 513730., 1201., 2866.143, 47349.248, 135.739, 208.213, 1154.659, 
  2.699, 6.442, "", "", "", "", "", "", "", "", "", "", "", "", "", "", "", 
  "", "", "", 2.2497339*^7, 1.4952156*^7, 7.545782*^6, 678027., 663176., 
  5.06, 3.36, 1.7, 1491., "", 4.4491906*^8, "", "", "", "", "", "", "", "", 
  "", "", "", "", "", ""}, {"OWID_EUN", "", "European Union", "2021-02-15", 
  2.1133864*^7, 67281., 90240.429, 515935., 2205., 2753.714, 47500.469, 
  151.221, 202.824, 1159.615, 4.956, 6.189, "", "", "", "", "", "", "", "", 
  "", "", "", "", "", "", "", "", "", "", 2.3104809*^7, 1.5277937*^7, 
  7.827506*^6, 607470., 684234., 5.19, 3.43, 1.76, 1538., "", 4.4491906*^8, 
  "", "", "", "", "", "", "", "", "", "", "", "", "", ""}, 
 {"OWID_EUN", "", "European Union", "2021-02-16", 2.1222433*^7, 88569., 
  89842.571, 519099., 3164., 2612.857, 47699.537, 199.068, 201.93, 1166.727, 
  7.111, 5.873, "", "", "", "", "", "", "", "", "", "", "", "", "", "", "", 
  "", "", "", 2.3793718*^7, 1.5658468*^7, 8.135895*^6, 688909., 681696., 
  5.35, 3.52, 1.83, 1532., "", 4.4491906*^8, "", "", "", "", "", "", "", "", 
  "", "", "", "", "", ""}, {"OWID_EUN", "", "European Union", "2021-02-17", 
  2.1331537*^7, 109104., 88906.857, 522295., 3196., 2582.714, 47944.759, 
  245.222, 199.827, 1173.91, 7.183, 5.805, "", "", "", "", "", "", "", "", 
  "", "", "", "", "", "", "", "", "", "", 2.4671873*^7, 1.6158047*^7, 
  8.514484*^6, 878155., 712581., 5.55, 3.63, 1.91, 1602., "", 4.4491906*^8, 
  "", "", "", "", "", "", "", "", "", "", "", "", "", ""}, 
 {"OWID_EUN", "", "European Union", "2021-02-18", 2.1444748*^7, 113211., 
  89036.714, 524960., 2665., 2499., 48199.212, 254.453, 200.119, 1179.9, 
  5.99, 5.617, "", "", "", "", "", "", "", "", "", "", "", "", "", "", "", 
  "", "", "", 2.5727911*^7, 1.6804292*^7, 8.924278*^6, 1.056038*^6, 721979., 
  5.78, 3.78, 2.01, 1623., "", 4.4491906*^8, "", "", "", "", "", "", "", "", 
  "", "", "", "", "", ""}, {"OWID_EUN", "", "European Union", "2021-02-19", 
  2.1558436*^7, 113688., 90485.429, 527847., 2887., 2451.714, 48454.737, 
  255.525, 203.375, 1186.389, 6.489, 5.51, "", "", "", "", "", "", "", "", 
  "", "", "", "", "", "", "", "", "", "", 2.657055*^7, 1.7328299*^7, 
  9.242932*^6, 842639., 736615., 5.97, 3.89, 2.08, 1656., "", 4.4491906*^8, 
  "", "", "", "", "", "", "", "", "", "", "", "", "", ""}, 
 {"OWID_EUN", "", "European Union", "2021-02-20", 2.1650054*^7, 91618., 
  91980.571, 529387., 1540., 2408.286, 48660.658, 205.921, 206.736, 1189.85, 
  3.461, 5.413, "", "", "", "", "", "", "", "", "", "", "", "", "", "", "", 
  "", "", "", 2.7069296*^7, 1.7673495*^7, 9.396495*^6, 498746., 749998., 
  6.08, 3.97, 2.11, 1686., "", 4.4491906*^8, "", "", "", "", "", "", "", "", 
  "", "", "", "", "", ""}, {"OWID_EUN", "", "European Union", "2021-02-21", 
  2.1727495*^7, 77441., 94416., 530431., 1044., 2385.857, 48834.714, 174.056, 
  212.209, 1192.197, 2.346, 5.362, "", "", "", "", "", "", "", "", "", "", 
  "", "", "", "", "", "", "", "", 2.7904503*^7, 1.8259682*^7, 9.645516*^6, 
  835207., 772452., 6.27, 4.1, 2.17, 1736., "", 4.4491906*^8, "", "", "", "", 
  "", "", "", "", "", "", "", "", "", ""}, {"OWID_EUN", "", "European Union", 
  "2021-02-22", 2.1794298*^7, 66803., 94347.714, 532583., 2152., 2378.286, 
  48984.86, 150.146, 212.056, 1197.033, 4.837, 5.345, "", "", "", "", "", "", 
  "", "", "", "", "", "", "", "", "", "", "", "", 2.8598497*^7, 1.8736988*^7, 
  9.862205*^6, 693994., 784813., 6.43, 4.21, 2.22, 1764., "", 4.4491906*^8, 
  "", "", "", "", "", "", "", "", "", "", "", "", "", ""}, 
 {"OWID_EUN", "", "European Union", "2021-02-23", 2.1894618*^7, 100320., 
  96026.429, 535480., 2897., 2340.143, 49210.34, 225.479, 215.829, 1203.545, 
  6.511, 5.26, "", "", "", "", "", "", "", "", "", "", "", "", "", "", "", 
  "", "", "", 2.9364472*^7, 1.9275312*^7, 1.0089865*^7, 765975., 795822., 
  6.6, 4.33, 2.27, 1789., "", 4.4491906*^8, "", "", "", "", "", "", "", "", 
  "", "", "", "", "", ""}, {"OWID_EUN", "", "European Union", "2021-02-24", 
  2.2027121*^7, 132503., 99369.143, 538107., 2627., 2258.857, 49508.153, 
  297.814, 223.342, 1209.449, 5.904, 5.077, "", "", "", "", "", "", "", "", 
  "", "", "", "", "", "", "", "", "", "", 3.0513531*^7, 2.0103529*^7, 
  1.0410691*^7, 1.149059*^6, 834523., 6.86, 4.52, 2.34, 1876., "", 
  4.4491906*^8, "", "", "", "", "", "", "", "", "", "", "", "", "", ""}, 
 {"OWID_EUN", "", "European Union", "2021-02-25", 2.2156206*^7, 129085., 
  101636.857, 540229., 2122., 2181.286, 49798.285, 290.131, 228.439, 
  1214.219, 4.769, 4.903, "", "", "", "", "", "", "", "", "", "", "", "", "", 
  "", "", "", "", "", 3.1523626*^7, 2.0850631*^7, 1.0673716*^7, 1.010095*^6, 
  827959., 7.09, 4.69, 2.4, 1861., "", 4.4491906*^8, "", "", "", "", "", "", 
  "", "", "", "", "", "", "", ""}, {"OWID_EUN", "", "European Union", 
  "2021-02-26", 2.2283005*^7, 126799., 103509.857, 543042., 2813., 2170.714, 
  50083.278, 284.993, 232.649, 1220.541, 6.322, 4.879, "", "", "", "", "", 
  "", "", "", "", "", "", "", "", "", "", "", "", "", 3.2712422*^7, 
  2.1686498*^7, 1.1026667*^7, 1.188796*^6, 877410., 7.35, 4.87, 2.48, 1972., 
  "", 4.4491906*^8, "", "", "", "", "", "", "", "", "", "", "", "", "", ""}, 
 {"OWID_EUN", "", "European Union", "2021-02-27", 2.2392581*^7, 109576., 
  106075.286, 544682., 1640., 2185., 50329.561, 246.283, 238.415, 1224.227, 
  3.686, 4.911, "", "", "", "", "", "", "", "", "", "", "", "", "", "", "", 
  "", "", "", 3.3351068*^7, 2.2217254*^7, 1.1134569*^7, 638646., 897396., 
  7.5, 4.99, 2.5, 2017., "", 4.4491906*^8, "", "", "", "", "", "", "", "", 
  "", "", "", "", "", ""}, {"OWID_EUN", "", "European Union", "2021-02-28", 
  2.2480849*^7, 88268., 107622., 545777., 1095., 2192.286, 50527.952, 
  198.391, 241.891, 1226.688, 2.461, 4.927, "", "", "", "", "", "", "", "", 
  "", "", "", "", "", "", "", "", "", "", 3.4432884*^7, 2.3050908*^7, 
  1.1382731*^7, 1.081816*^6, 932626., 7.74, 5.18, 2.56, 2096., "", 
  4.4491906*^8, "", "", "", "", "", "", "", "", "", "", "", "", "", ""}, 
 {"OWID_EUN", "", "European Union", "2021-03-01", 2.2550989*^7, 70140., 
  108098.714, 547909., 2132., 2189.429, 50685.599, 157.647, 242.963, 1231.48, 
  4.792, 4.921, "", "", "", "", "", "", "", "", "", "", "", "", "", "", "", 
  "", "", "", 3.5276329*^7, 2.3711773*^7, 1.1565303*^7, 843445., 953976., 
  7.93, 5.33, 2.6, 2144., "", 4.4491906*^8, "", "", "", "", "", "", "", "", 
  "", "", "", "", "", ""}, {"OWID_EUN", "", "European Union", "2021-03-02", 
  2.2582739*^7, 31750., 98303., 550487., 2578., 2143.857, 50756.96, 71.361, 
  220.946, 1237.274, 5.794, 4.819, "", "", "", "", "", "", "", "", "", "", 
  "", "", "", "", "", "", "", "", 3.6271233*^7, 2.4488081*^7, 1.178391*^7, 
  994904., 986680., 8.15, 5.5, 2.65, 2218., "", 4.4491906*^8, "", "", "", "", 
  "", "", "", "", "", "", "", "", "", ""}, {"OWID_EUN", "", "European Union", 
  "2021-03-03", 2.2721309*^7, 138570., 99169.714, 553246., 2759., 2162.714, 
  51068.41, 311.45, 222.894, 1243.476, 6.201, 4.861, "", "", "", "", "", "", 
  "", "", "", "", "", "", "", "", "", "", "", "", 3.7594753*^7, 2.5468493*^7, 
  1.212703*^7, 1.32352*^6, 1.011603*^6, 8.45, 5.72, 2.73, 2274., "", 
  4.4491906*^8, "", "", "", "", "", "", "", "", "", "", "", "", "", ""}, 
 {"OWID_EUN", "", "European Union", "2021-03-04", 2.2856903*^7, 135594., 
  100099.571, 555556., 2310., 2189.571, 51373.171, 304.761, 224.984, 
  1248.668, 5.192, 4.921, "", "", "", "", "", "", "", "", "", "", "", "", "", 
  "", "", "", "", "", 3.9170348*^7, 2.66652*^7, 1.2505918*^7, 1.575595*^6, 
  1.092389*^6, 8.8, 5.99, 2.81, 2455., "", 4.4491906*^8, "", "", "", "", "", 
  "", "", "", "", "", "", "", "", ""}, {"OWID_EUN", "", "European Union", 
  "2021-03-05", 2.2992226*^7, 135323., 101317.286, 558326., 2770., 2183.429, 
  51677.323, 304.152, 227.721, 1254.893, 6.226, 4.907, "", "", "", "", "", 
  "", "", "", "", "", "", "", "", "", "", "", "", "", 4.038991*^7, 
  2.7609539*^7, 1.278115*^7, 1.219562*^6, 1.096784*^6, 9.08, 6.21, 2.87, 
  2465., "", 4.4491906*^8, "", "", "", "", "", "", "", "", "", "", "", "", 
  "", ""}, {"OWID_EUN", "", "European Union", "2021-03-06", 2.3111179*^7, 
  118953., 102656.857, 559919., 1593., 2176.714, 51944.682, 267.359, 230.732, 
  1258.474, 3.58, 4.892, "", "", "", "", "", "", "", "", "", "", "", "", "", 
  "", "", "", "", "", 4.1448237*^7, 2.8466189*^7, 1.2982838*^7, 1.058327*^6, 
  1.156738*^6, 9.32, 6.4, 2.92, 2600., "", 4.4491906*^8, "", "", "", "", "", 
  "", "", "", "", "", "", "", "", ""}, {"OWID_EUN", "", "European Union", 
  "2021-03-07", 2.320978*^7, 98601., 104133., 561041., 1122., 2180.571, 
  52166.297, 221.616, 234.049, 1260.996, 2.522, 4.901, "", "", "", "", "", 
  "", "", "", "", "", "", "", "", "", "", "", "", "", 4.2714303*^7, 
  2.9485127*^7, 1.3229966*^7, 1.266066*^6, 1.18306*^6, 9.6, 6.63, 2.97, 
  2659., "", 4.4491906*^8, "", "", "", "", "", "", "", "", "", "", "", "", 
  "", ""}, {"OWID_EUN", "", "European Union", "2021-03-08", 2.3277322*^7, 
  67542., 103761.857, 563095., 2054., 2169.429, 52318.105, 151.807, 233.215, 
  1265.612, 4.617, 4.876, "", "", "", "", "", "", "", "", "", "", "", "", "", 
  "", "", "", "", "", 4.3771172*^7, 3.0295307*^7, 1.3476645*^7, 1.056869*^6, 
  1.213549*^6, 9.84, 6.81, 3.03, 2728., "", 4.4491906*^8, "", "", "", "", "", 
  "", "", "", "", "", "", "", "", ""}, {"OWID_EUN", "", "European Union", 
  "2021-03-09", 2.3398418*^7, 121096., 116525.571, 565778., 2683., 2184.429, 
  52590.28, 272.175, 261.903, 1271.643, 6.03, 4.91, "", "", "", "", "", "", 
  "", "", "", "", "", "", "", "", "", "", "", "", 4.5008838*^7, 3.1269569*^7, 
  1.3740059*^7, 1.237666*^6, 1.248229*^6, 10.12, 7.03, 3.09, 2806., "", 
  4.4491906*^8, "", "", "", "", "", "", "", "", "", "", "", "", "", ""}, 
 {"OWID_EUN", "", "European Union", "2021-03-10", 2.35575*^7, 159082., 
  119455.857, 568326., 2548., 2154.286, 52947.833, 357.553, 268.489, 
  1277.369, 5.727, 4.842, "", "", "", "", "", "", "", "", "", "", "", "", "", 
  "", "", "", "", "", 4.6298557*^7, 3.2249087*^7, 1.4050271*^7, 1.289719*^6, 
  1.243401*^6, 10.41, 7.25, 3.16, 2795., "", 4.4491906*^8, "", "", "", "", 
  "", "", "", "", "", "", "", "", "", ""}, {"OWID_EUN", "", "European Union", 
  "2021-03-11", 2.3704972*^7, 147472., 121152.714, 570696., 2370., 2162.857, 
  53279.291, 331.458, 272.303, 1282.696, 5.327, 4.861, "", "", "", "", "", 
  "", "", "", "", "", "", "", "", "", "", "", "", "", 4.8075948*^7, 
  3.3547534*^7, 1.4529215*^7, 1.777391*^6, 1.272229*^6, 10.81, 7.54, 3.27, 
  2859., "", 4.4491906*^8, "", "", "", "", "", "", "", "", "", "", "", "", 
  "", ""}, {"OWID_EUN", "", "European Union", "2021-03-12", 2.385265*^7, 
  147678., 122917.714, 573002., 2306., 2096.571, 53611.212, 331.921, 276.27, 
  1287.879, 5.183, 4.712, "", "", "", "", "", "", "", "", "", "", "", "", "", 
  "", "", "", "", "", 4.9579329*^7, 3.4696928*^7, 1.4883213*^7, 1.503381*^6, 
  1.312774*^6, 11.14, 7.8, 3.35, 2951., "", 4.4491906*^8, "", "", "", "", "", 
  "", "", "", "", "", "", "", "", ""}, {"OWID_EUN", "", "European Union", 
  "2021-03-13", 2.3997208*^7, 144558., 126575.571, 574679., 1677., 2108.571, 
  53936.12, 324.909, 284.491, 1291.648, 3.769, 4.739, "", "", "", "", "", "", 
  "", "", "", "", "", "", "", "", "", "", "", "", 5.0593708*^7, 3.5522072*^7, 
  1.5072458*^7, 1.014379*^6, 1.306496*^6, 11.37, 7.98, 3.39, 2936., "", 
  4.4491906*^8, "", "", "", "", "", "", "", "", "", "", "", "", "", ""}, 
 {"OWID_EUN", "", "European Union", "2021-03-14", 2.411213*^7, 114922., 
  128907.143, 576013., 1334., 2138.857, 54194.419, 258.299, 289.732, 
  1294.647, 2.998, 4.807, "", "", "", "", "", "", "", "", "", "", "", "", "", 
  "", "", "", "", "", 5.1626332*^7, 3.631502*^7, 1.5312134*^7, 1.032624*^6, 
  1.273147*^6, 11.6, 8.16, 3.44, 2862., "", 4.4491906*^8, "", "", "", "", "", 
  "", "", "", "", "", "", "", "", ""}, {"OWID_EUN", "", "European Union", 
  "2021-03-15", 2.4196709*^7, 84579., 131341., 578035., 2022., 2134.286, 
  54384.519, 190.1, 295.202, 1299.191, 4.545, 4.797, "", "", "", "", "", "", 
  "", "", "", "", "", "", "", "", "", "", "", "", 5.2782989*^7, 3.7142896*^7, 
  1.5640916*^7, 1.156657*^6, 1.287402*^6, 11.86, 8.35, 3.52, 2894., "", 
  4.4491906*^8, "", "", "", "", "", "", "", "", "", "", "", "", "", ""}, 
 {"OWID_EUN", "", "European Union", "2021-03-16", 2.4344002*^7, 147293., 
  135083.429, 580686., 2651., 2129.714, 54715.575, 331.056, 303.613, 1305.15, 
  5.958, 4.787, "", "", "", "", "", "", "", "", "", "", "", "", "", "", "", 
  "", "", "", 5.3814919*^7, 3.7864537*^7, 1.5951219*^7, 1.03193*^6, 
  1.258012*^6, 12.1, 8.51, 3.59, 2828., "", 4.4491906*^8, "", "", "", "", "", 
  "", "", "", "", "", "", "", "", ""}, {"OWID_EUN", "", "European Union", 
  "2021-03-17", 2.4509452*^7, 165450., 135993.143, 583021., 2335., 2099.286, 
  55087.44, 371.865, 305.658, 1310.398, 5.248, 4.718, "", "", "", "", "", "", 
  "", "", "", "", "", "", "", "", "", "", "", "", 5.5006533*^7, 3.8633721*^7, 
  1.6373649*^7, 1.191614*^6, 1.243997*^6, 12.36, 8.68, 3.68, 2796., "", 
  4.4491906*^8, "", "", "", "", "", "", "", "", "", "", "", "", "", ""}, 
 {"OWID_EUN", "", "European Union", "2021-03-18", 2.4694516*^7, 185064., 
  141363.429, 585611., 2590., 2130.714, 55503.39, 415.95, 317.728, 1316.219, 
  5.821, 4.789, "", "", "", "", "", "", "", "", "", "", "", "", "", "", "", 
  "", "", "", 5.633164*^7, 3.9475553*^7, 1.6856924*^7, 1.325107*^6, 
  1.179385*^6, 12.66, 8.87, 3.79, 2651., "", 4.4491906*^8, "", "", "", "", 
  "", "", "", "", "", "", "", "", "", ""}, {"OWID_EUN", "", "European Union", 
  "2021-03-19", 2.4863007*^7, 168491., 144336.714, 587966., 2355., 2137.714, 
  55882.09, 378.7, 324.411, 1321.512, 5.293, 4.805, "", "", "", "", "", "", 
  "", "", "", "", "", "", "", "", "", "", "", "", 5.7647239*^7, 4.0391503*^7, 
  1.7256574*^7, 1.315599*^6, 1.152559*^6, 12.96, 9.08, 3.88, 2590., "", 
  4.4491906*^8, "", "", "", "", "", "", "", "", "", "", "", "", "", ""}, 
 {"OWID_EUN", "", "European Union", "2021-03-20", 2.5015922*^7, 152915., 
  145530.571, 589828., 1862., 2164.143, 56225.782, 343.692, 327.094, 
  1325.697, 4.185, 4.864, "", "", "", "", "", "", "", "", "", "", "", "", "", 
  "", "", "", "", "", 5.8616478*^7, 4.1139701*^7, 1.7477618*^7, 969239., 
  1.14611*^6, 13.17, 9.25, 3.93, 2576., "", 4.4491906*^8, "", "", "", "", "", 
  "", "", "", "", "", "", "", "", ""}, {"OWID_EUN", "", "European Union", 
  "2021-03-21", 2.5142828*^7, 126906., 147242.571, 591181., 1353., 2166.857, 
  56511.016, 285.234, 330.942, 1328.738, 3.041, 4.87, "", "", "", "", "", "", 
  "", "", "", "", "", "", "", "", "", "", "", "", 5.9534321*^7, 4.1753487*^7, 
  1.7781675*^7, 917843., 1.129713*^6, 13.38, 9.38, 4., 2539., "", 
  4.4491906*^8, "", "", "", "", "", "", "", "", "", "", "", "", "", ""}, 
 {"OWID_EUN", "", "European Union", "2021-03-22", 2.5256135*^7, 113307., 
  151346.571, 593671., 2490., 2233.714, 56765.685, 254.669, 340.167, 
  1334.335, 5.597, 5.02, "", "", "", "", "", "", "", "", "", "", "", "", "", 
  "", "", "", "", "", 6.0899907*^7, 4.2628745*^7, 1.8272004*^7, 1.365586*^6, 
  1.15956*^6, 13.69, 9.58, 4.11, 2606., "", 4.4491906*^8, "", "", "", "", "", 
  "", "", "", "", "", "", "", "", ""}, {"OWID_EUN", "", "European Union", 
  "2021-03-23", 2.5395776*^7, 139641., 150253.429, 596562., 2891., 2268., 
  57079.542, 313.857, 337.71, 1340.833, 6.498, 5.098, "", "", "", "", "", "", 
  "", "", "", "", "", "", "", "", "", "", "", "", 6.2328464*^7, 4.3666353*^7, 
  1.8662955*^7, 1.428557*^6, 1.216221*^6, 14.01, 9.81, 4.19, 2734., "", 
  4.4491906*^8, "", "", "", "", "", "", "", "", "", "", "", "", "", ""}, 
 {"OWID_EUN", "", "European Union", "2021-03-24", 2.5603263*^7, 207487., 
  156258.714, 599139., 2577., 2302.571, 57545.889, 466.348, 351.207, 
  1346.625, 5.792, 5.175, "", "", "", "", "", "", "", "", "", "", "", "", "", 
  "", "", "", "", "", 6.4096182*^7, 4.4887201*^7, 1.9209827*^7, 1.767718*^6, 
  1.298521*^6, 14.41, 10.09, 4.32, 2919., "", 4.4491906*^8, "", "", "", "", 
  "", "", "", "", "", "", "", "", "", ""}, {"OWID_EUN", "", "European Union", 
  "2021-03-25", 2.5808474*^7, 205211., 159136.857, 602194., 3055., 2369., 
  58007.122, 461.232, 357.676, 1353.491, 6.866, 5.325, "", "", "", "", "", 
  "", "", "", "", "", "", "", "", "", "", "", "", "", 6.585324*^7, 
  4.612618*^7, 1.9727909*^7, 1.757058*^6, 1.360229*^6, 14.8, 10.37, 4.43, 
  3057., "", 4.4491906*^8, "", "", "", "", "", "", "", "", "", "", "", "", 
  "", ""}, {"OWID_EUN", "", "European Union", "2021-03-26", 2.6003397*^7, 
  194923., 162912.857, 605719., 3525., 2536.143, 58445.23, 438.109, 366.163, 
  1361.414, 7.923, 5.7, "", "", "", "", "", "", "", "", "", "", "", "", "", 
  "", "", "", "", "", 6.813285*^7, 4.7749371*^7, 2.038433*^7, 2.27961*^6, 
  1.497944*^6, 15.31, 10.73, 4.58, 3367., "", 4.4491906*^8, "", "", "", "", 
  "", "", "", "", "", "", "", "", "", ""}, {"OWID_EUN", "", "European Union", 
  "2021-03-27", 2.6176349*^7, 172952., 165775.286, 607699., 1980., 2553., 
  58833.957, 388.727, 372.597, 1365.864, 4.45, 5.738, "", "", "", "", "", "", 
  "", "", "", "", "", "", "", "", "", "", "", "", 6.9206763*^7, 4.8567209*^7, 
  2.0640405*^7, 1.073913*^6, 1.512898*^6, 15.55, 10.92, 4.64, 3400., "", 
  4.4491906*^8, "", "", "", "", "", "", "", "", "", "", "", "", "", ""}, 
 {"OWID_EUN", "", "European Union", "2021-03-28", 2.6306369*^7, 130020., 
  166220.143, 609068., 1369., 2555.286, 59126.19, 292.233, 373.596, 1368.941, 
  3.077, 5.743, "", "", "", "", "", "", "", "", "", "", "", "", "", "", "", 
  "", "", "", 7.0471568*^7, 4.9494966*^7, 2.0977455*^7, 1.264805*^6, 
  1.562464*^6, 15.84, 11.12, 4.71, 3512., "", 4.4491906*^8, "", "", "", "", 
  "", "", "", "", "", "", "", "", "", ""}, {"OWID_EUN", "", "European Union", 
  "2021-03-29", 2.6407342*^7, 100973., 164458.143, 611171., 2103., 2500., 
  59353.137, 226.947, 369.636, 1373.668, 4.727, 5.619, "", "", "", "", "", 
  "", "", "", "", "", "", "", "", "", "", "", "", "", 7.2077341*^7, 
  5.0694469*^7, 2.1383724*^7, 1.605773*^6, 1.596776*^6, 16.2, 11.39, 4.81, 
  3589., "", 4.4491906*^8, "", "", "", "", "", "", "", "", "", "", "", "", 
  "", ""}, {"OWID_EUN", "", "European Union", "2021-03-30", 2.656968*^7, 
  162338., 167700.571, 614078., 2907., 2502.286, 59718.008, 364.871, 376.924, 
  1380.202, 6.534, 5.624, "", "", "", "", "", "", "", "", "", "", "", "", "", 
  "", "", "", "", "", 7.3921811*^7, 5.2043035*^7, 2.1879628*^7, 1.84447*^6, 
  1.656192*^6, 16.61, 11.7, 4.92, 3722., "", 4.4491906*^8, "", "", "", "", 
  "", "", "", "", "", "", "", "", "", ""}, {"OWID_EUN", "", "European Union", 
  "2021-03-31", 2.6786132*^7, 216452., 168981.286, 617013., 2935., 2553.429, 
  60204.506, 486.497, 379.802, 1386.798, 6.597, 5.739, "", "", "", "", "", 
  "", "", "", "", "", "", "", "", "", "", "", "", "", 7.5980726*^7, 
  5.3550907*^7, 2.2429229*^7, 2.058915*^6, 1.697792*^6, 17.08, 12.04, 5.04, 
  3816., "", 4.4491906*^8, "", "", "", "", "", "", "", "", "", "", "", "", 
  "", ""}, {"OWID_EUN", "", "European Union", "2021-04-01", 2.6989991*^7, 
  203859., 168788.143, 619786., 2773., 2513.143, 60662.699, 458.193, 379.368, 
  1393.031, 6.233, 5.649, "", "", "", "", "", "", "", "", "", "", "", "", "", 
  "", "", "", "", "", 7.817308*^7, 5.5130796*^7, 2.3041657*^7, 2.192354*^6, 
  1.759977*^6, 17.57, 12.39, 5.18, 3956., "", 4.4491906*^8, "", "", "", "", 
  "", "", "", "", "", "", "", "", "", ""}, {"OWID_EUN", "", "European Union", 
  "2021-04-02", 2.7159705*^7, 169714., 165186.857, 622271., 2485., 2364.571, 
  61044.148, 381.449, 371.274, 1398.616, 5.585, 5.315, "", "", "", "", "", 
  "", "", "", "", "", "", "", "", "", "", "", "", "", 7.9791652*^7, 
  5.6288453*^7, 2.3502954*^7, 1.618572*^6, 1.665543*^6, 17.93, 12.65, 5.28, 
  3743., "", 4.4491906*^8, "", "", "", "", "", "", "", "", "", "", "", "", 
  "", ""}, {"OWID_EUN", "", "European Union", "2021-04-03", 2.727034*^7, 
  110635., 156284.429, 624339., 2068., 2377.143, 61292.811, 248.663, 351.265, 
  1403.264, 4.648, 5.343, "", "", "", "", "", "", "", "", "", "", "", "", "", 
  "", "", "", "", "", 8.1055691*^7, 5.7201472*^7, 2.385401*^7, 1.264039*^6, 
  1.692704*^6, 18.22, 12.86, 5.36, 3805., "", 4.4491906*^8, "", "", "", "", 
  "", "", "", "", "", "", "", "", "", ""}, {"OWID_EUN", "", "European Union", 
  "2021-04-04", 2.743735*^7, 167010., 161568.714, 626064., 1725., 2428., 
  61668.183, 375.372, 363.142, 1407.141, 3.877, 5.457, "", "", "", "", "", 
  "", "", "", "", "", "", "", "", "", "", "", "", "", 8.2358371*^7, 
  5.8175551*^7, 2.4184246*^7, 1.30268*^6, 1.698115*^6, 18.51, 13.08, 5.44, 
  3817., "", 4.4491906*^8, "", "", "", "", "", "", "", "", "", "", "", "", 
  "", ""}, {"OWID_EUN", "", "European Union", "2021-04-05", 2.7513548*^7, 
  76198., 158029.429, 627701., 1637., 2361.429, 61839.446, 171.263, 355.187, 
  1410.821, 3.679, 5.308, "", "", "", "", "", "", "", "", "", "", "", "", "", 
  "", "", "", "", "", 8.3332467*^7, 5.8944374*^7, 2.4389524*^7, 974096., 
  1.607875*^6, 18.73, 13.25, 5.48, 3614., "", 4.4491906*^8, "", "", "", "", 
  "", "", "", "", "", "", "", "", "", ""}, {"OWID_EUN", "", "European Union", 
  "2021-04-06", 2.760241*^7, 88862., 147532.857, 629644., 1943., 2223.714, 
  62039.172, 199.726, 331.595, 1415.188, 4.367, 4.998, "", "", "", "", "", 
  "", "", "", "", "", "", "", "", "", "", "", "", "", 8.51686*^7, 
  6.0237218*^7, 2.4932861*^7, 1.836133*^6, 1.606684*^6, 19.14, 13.54, 5.6, 
  3611., "", 4.4491906*^8, "", "", "", "", "", "", "", "", "", "", "", "", 
  "", ""}, {"OWID_EUN", "", "European Union", "2021-04-07", 2.7724444*^7, 
  122034., 134044.571, 632917., 3273., 2272., 62313.455, 274.284, 301.279, 
  1422.544, 7.356, 5.107, "", "", "", "", "", "", "", "", "", "", "", "", "", 
  "", "", "", "", "", 8.7855739*^7, 6.2356333*^7, 2.5500961*^7, 2.687139*^6, 
  1.69643*^6, 19.75, 14.02, 5.73, 3813., "", 4.4491906*^8, "", "", "", "", 
  "", "", "", "", "", "", "", "", "", ""}, {"OWID_EUN", "", "European Union", 
  "2021-04-08", 2.7962165*^7, 237721., 138882., 636650., 3733., 2409.143, 
  62847.757, 534.302, 312.151, 1430.934, 8.39, 5.415, "", "", "", "", "", "", 
  "", "", "", "", "", "", "", "", "", "", "", "", 9.0847757*^7, 6.4753557*^7, 
  2.6095771*^7, 2.992018*^6, 1.810668*^6, 20.42, 14.55, 5.87, 4070., "", 
  4.4491906*^8, "", "", "", "", "", "", "", "", "", "", "", "", "", ""}, 
 {"OWID_EUN", "", "European Union", "2021-04-09", 2.810152*^7, 139355., 
  134545., 639700., 3050., 2489.857, 63160.971, 313.214, 302.403, 1437.79, 
  6.855, 5.596, "", "", "", "", "", "", "", "", "", "", "", "", "", "", "", 
  "", "", "", 9.3565494*^7, 6.6901477*^7, 2.6665657*^7, 2.717737*^6, 
  1.967692*^6, 21.03, 15.04, 5.99, 4423., "", 4.4491906*^8, "", "", "", "", 
  "", "", "", "", "", "", "", "", "", ""}, {"OWID_EUN", "", "European Union", 
  "2021-04-10", 2.8211017*^7, 109497., 134382.429, 641810., 2110., 2495.857, 
  63407.077, 246.105, 302.038, 1442.532, 4.742, 5.61, "", "", "", "", "", "", 
  "", "", "", "", "", "", "", "", "", "", "", "", 9.5493816*^7, 6.8457575*^7, 
  2.7037917*^7, 1.928322*^6, 2.062589*^6, 21.46, 15.39, 6.08, 4636., "", 
  4.4491906*^8, "", "", "", "", "", "", "", "", "", "", "", "", "", ""}, 
 {"OWID_EUN", "", "European Union", "2021-04-11", 2.8403622*^7, 192605., 
  138038.857, 643956., 2146., 2556., 63839.976, 432.899, 310.256, 1447.355, 
  4.823, 5.745, "", "", "", "", "", "", "", "", "", "", "", "", "", "", "", 
  "", "", "", 9.7397442*^7, 6.9921212*^7, 2.7477908*^7, 1.903626*^6, 
  2.148439*^6, 21.89, 15.72, 6.18, 4829., "", 4.4491906*^8, "", "", "", "", 
  "", "", "", "", "", "", "", "", "", ""}, {"OWID_EUN", "", "European Union", 
  "2021-04-12", 2.8497*^7, 93378., 140493.143, 646254., 2298., 2650.429, 
  64049.852, 209.876, 315.772, 1452.52, 5.165, 5.957, "", "", "", "", "", "", 
  "", "", "", "", "", "", "", "", "", "", "", "", 9.9656989*^7, 7.1738104*^7, 
  2.7920576*^7, 2.259547*^6, 2.332075*^6, 22.4, 16.12, 6.28, 5242., "", 
  4.4491906*^8, "", "", "", "", "", "", "", "", "", "", "", "", "", ""}, 
 {"OWID_EUN", "", "European Union", "2021-04-13", 2.8656192*^7, 159192., 
  150540.286, 649338., 3084., 2813.429, 64407.652, 357.8, 338.354, 1459.452, 
  6.932, 6.323, "", "", "", "", "", "", "", "", "", "", "", "", "", "", "", 
  "", "", "", 1.02081893*^8, 7.365034*^7, 2.843331*^7, 2.424904*^6, 
  2.416185*^6, 22.94, 16.55, 6.39, 5431., "", 4.4491906*^8, "", "", "", "", 
  "", "", "", "", "", "", "", "", "", ""}, {"OWID_EUN", "", "European Union", 
  "2021-04-14", 2.8830352*^7, 174160., 157986.857, 652418., 3080., 2785.857, 
  64799.094, 391.442, 355.091, 1466.375, 6.923, 6.261, "", "", "", "", "", 
  "", "", "", "", "", "", "", "", "", "", "", "", "", 1.0462799*^8, 
  7.5651233*^7, 2.8978516*^7, 2.546097*^6, 2.396036*^6, 23.52, 17., 6.51, 
  5385., "", 4.4491906*^8, "", "", "", "", "", "", "", "", "", "", "", "", 
  "", ""}, {"OWID_EUN", "", "European Union", "2021-04-15", 2.8992762*^7, 
  162410., 147228.143, 655220., 2802., 2652.857, 65164.127, 365.033, 330.91, 
  1472.672, 6.298, 5.963, "", "", "", "", "", "", "", "", "", "", "", "", "", 
  "", "", "", "", "", 1.07766888*^8, 7.8115912*^7, 2.9652738*^7, 3.138898*^6, 
  2.417019*^6, 24.22, 17.56, 6.66, 5432., "", 4.4491906*^8, "", "", "", "", 
  "", "", "", "", "", "", "", "", "", ""}, {"OWID_EUN", "", "European Union", 
  "2021-04-16", 2.9146694*^7, 153932., 149310.571, 657886., 2666., 2598., 
  65510.104, 345.978, 335.59, 1478.664, 5.992, 5.839, "", "", "", "", "", "", 
  "", "", "", "", "", "", "", "", "", "", "", "", 1.10388876*^8, 
  8.0163392*^7, 3.0227247*^7, 2.621988*^6, 2.40334*^6, 24.81, 18.02, 6.79, 
  5402., "", 4.4491906*^8, "", "", "", "", "", "", "", "", "", "", "", "", 
  "", ""}, {"OWID_EUN", "", "European Union", "2021-04-17", 2.9271952*^7, 
  125258., 151562.143, 659876., 1990., 2580.857, 65791.634, 281.53, 340.651, 
  1483.137, 4.473, 5.801, "", "", "", "", "", "", "", "", "", "", "", "", "", 
  "", "", "", "", "", 1.12059876*^8, 8.1440716*^7, 3.0620923*^7, 1.671*^6, 
  2.36658*^6, 25.19, 18.3, 6.88, 5319., "", 4.4491906*^8, "", "", "", "", "", 
  "", "", "", "", "", "", "", "", ""}, {"OWID_EUN", "", "European Union", 
  "2021-04-18", 2.9358117*^7, 86165., 136356.429, 661284., 1408., 2475.429, 
  65985.299, 193.664, 306.475, 1486.302, 3.165, 5.564, "", "", "", "", "", 
  "", "", "", "", "", "", "", "", "", "", "", "", "", 1.14303424*^8, 
  8.333796*^7, 3.0967227*^7, 2.243548*^6, 2.41514*^6, 25.69, 18.73, 6.96, 
  5428., "", 4.4491906*^8, "", "", "", "", "", "", "", "", "", "", "", "", 
  "", ""}, {"OWID_EUN", "", "European Union", "2021-04-19", 2.9438476*^7, 
  80359., 134496.571, 663546., 2262., 2470.286, 66165.913, 180.615, 302.294, 
  1491.386, 5.084, 5.552, "", "", "", "", "", "", "", "", "", "", "", "", "", 
  "", "", "", "", "", 1.16933824*^8, 8.5432938*^7, 3.150265*^7, 2.6304*^6, 
  2.468119*^6, 26.28, 19.2, 7.08, 5547., "", 4.4491906*^8, "", "", "", "", 
  "", "", "", "", "", "", "", "", "", ""}, {"OWID_EUN", "", "European Union", 
  "2021-04-20", 2.9586718*^7, 148242., 132932.286, 666308., 2762., 2424.286, 
  66499.102, 333.189, 298.779, 1497.594, 6.208, 5.449, "", "", "", "", "", 
  "", "", "", "", "", "", "", "", "", "", "", "", "", 1.19225052*^8, 
  8.7160467*^7, 3.2066353*^7, 2.291228*^6, 2.449023*^6, 26.8, 19.59, 7.21, 
  5504., "", 4.4491906*^8, "", "", "", "", "", "", "", "", "", "", "", "", 
  "", ""}, {"OWID_EUN", "", "European Union", "2021-04-21", 2.9740141*^7, 
  153423., 129969.857, 669198., 2890., 2397.143, 66843.936, 344.834, 292.12, 
  1504.089, 6.496, 5.388, "", "", "", "", "", "", "", "", "", "", "", "", "", 
  "", "", "", "", "", 1.22255638*^8, 8.9407846*^7, 3.2849562*^7, 3.030586*^6, 
  2.518235*^6, 27.48, 20.1, 7.38, 5660., "", 4.4491906*^8, "", "", "", "", 
  "", "", "", "", "", "", "", "", "", ""}, {"OWID_EUN", "", "European Union", 
  "2021-04-22", 2.9891756*^7, 151615., 128427.714, 671724., 2526., 2357.714, 
  67184.705, 340.77, 288.654, 1509.767, 5.677, 5.299, "", "", "", "", "", "", 
  "", "", "", "", "", "", "", "", "", "", "", "", 1.25262983*^8, 
  9.1583823*^7, 3.3681229*^7, 3.007345*^6, 2.499442*^6, 28.15, 20.58, 7.57, 
  5618., "", 4.4491906*^8, "", "", "", "", "", "", "", "", "", "", "", "", 
  "", ""}, {"OWID_EUN", "", "European Union", "2021-04-23", 3.0029207*^7, 
  137451., 126073.286, 674331., 2607., 2349.286, 67493.64, 308.935, 283.362, 
  1515.626, 5.859, 5.28, "", "", "", "", "", "", "", "", "", "", "", "", "", 
  "", "", "", "", "", 1.28142837*^8, 9.3689531*^7, 3.4459306*^7, 2.879854*^6, 
  2.53628*^6, 28.8, 21.06, 7.75, 5701., "", 4.4491906*^8, "", "", "", "", "", 
  "", "", "", "", "", "", "", "", ""}, {"OWID_EUN", "", "European Union", 
  "2021-04-24", 3.0134156*^7, 104949., 123172., 676248., 1917., 2338.857, 
  67729.524, 235.883, 276.841, 1519.935, 4.309, 5.257, "", "", "", "", "", 
  "", "", "", "", "", "", "", "", "", "", "", "", "", 1.29642633*^8, 
  9.4769737*^7, 3.4883493*^7, 1.499796*^6, 2.511822*^6, 29.14, 21.3, 7.84, 
  5646., "", 4.4491906*^8, "", "", "", "", "", "", "", "", "", "", "", "", 
  "", ""}, {"OWID_EUN", "", "European Union", "2021-04-25", 3.0219817*^7, 
  85661., 123100., 677510., 1262., 2318., 67922.055, 192.532, 276.68, 
  1522.771, 2.836, 5.21, "", "", "", "", "", "", "", "", "", "", "", "", "", 
  "", "", "", "", "", 1.32557345*^8, 9.7121204*^7, 3.5490099*^7, 2.914712*^6, 
  2.607703*^6, 29.79, 21.83, 7.98, 5861., "", 4.4491906*^8, "", "", "", "", 
  "", "", "", "", "", "", "", "", "", ""}, {"OWID_EUN", "", "European Union", 
  "2021-04-26", 3.0284165*^7, 64348., 120812.714, 679507., 1997., 2280.143, 
  68066.684, 144.629, 271.539, 1527.26, 4.488, 5.125, "", "", "", "", "", "", 
  "", "", "", "", "", "", "", "", "", "", "", "", 1.34551233*^8, 
  9.8570267*^7, 3.605989*^7, 1.993888*^6, 2.516773*^6, 30.24, 22.15, 8.1, 
  5657., "", 4.4491906*^8, "", "", "", "", "", "", "", "", "", "", "", "", 
  "", ""}, {"OWID_EUN", "", "European Union", "2021-04-27", 3.0407847*^7, 
  123682., 117304.143, 682014., 2507., 2243.714, 68344.672, 277.988, 263.653, 
  1532.895, 5.635, 5.043, "", "", "", "", "", "", "", "", "", "", "", "", "", 
  "", "", "", "", "", 1.37657687*^8, 1.00829049*^8, 3.7017635*^7, 
  3.106454*^6, 2.633234*^6, 30.94, 22.66, 8.32, 5918., "", 4.4491906*^8, "", 
  "", "", "", "", "", "", "", "", "", "", "", "", ""}, 
 {"OWID_EUN", "", "European Union", "2021-04-28", 3.054226*^7, 134413., 
  114588.429, 684481., 2467., 2183.286, 68646.778, 302.107, 257.549, 
  1538.439, 5.545, 4.907, "", "", "", "", "", "", "", "", "", "", "", "", "", 
  "", "", "", "", "", 1.41305715*^8, 1.03378769*^8, 3.8081549*^7, 
  3.648028*^6, 2.72144*^6, 31.76, 23.24, 8.56, 6117., "", 4.4491906*^8, "", 
  "", "", "", "", "", "", "", "", "", "", "", "", ""}, 
 {"OWID_EUN", "", "European Union", "2021-04-29", 3.0667444*^7, 125184., 
  110812.571, 686824., 2343., 2157.143, 68928.142, 281.364, 249.062, 
  1543.706, 5.266, 4.848, "", "", "", "", "", "", "", "", "", "", "", "", "", 
  "", "", "", "", "", 1.450335*^8, 1.06025578*^8, 3.9206616*^7, 3.727785*^6, 
  2.82436*^6, 32.6, 23.83, 8.81, 6348., "", 4.4491906*^8, "", "", "", "", "", 
  "", "", "", "", "", "", "", "", ""}, {"OWID_EUN", "", "European Union", 
  "2021-04-30", 3.0771214*^7, 103770., 106001., 688896., 2072., 2080.714, 
  69161.375, 233.233, 238.248, 1548.363, 4.657, 4.677, "", "", "", "", "", 
  "", "", "", "", "", "", "", "", "", "", "", "", "", 1.4783614*^8, 
  1.08054601*^8, 4.0017009*^7, 2.80264*^6, 2.813329*^6, 33.23, 24.29, 8.99, 
  6323., "", 4.4491906*^8, "", "", "", "", "", "", "", "", "", "", "", "", 
  "", ""}, {"OWID_EUN", "", "European Union", "2021-05-01", 3.0862437*^7, 
  91223., 104040.143, 690486., 1590., 2034., 69366.408, 205.033, 233.841, 
  1551.936, 3.574, 4.572, "", "", "", "", "", "", "", "", "", "", "", "", "", 
  "", "", "", "", "", 1.49805018*^8, 1.09483399*^8, 4.0580083*^7, 
  1.968878*^6, 2.880341*^6, 33.67, 24.61, 9.12, 6474., "", 4.4491906*^8, "", 
  "", "", "", "", "", "", "", "", "", "", "", "", ""}, 
 {"OWID_EUN", "", "European Union", "2021-05-02", 3.0913862*^7, 51425., 
  99149.286, 691400., 914., 1984.286, 69481.991, 115.583, 222.848, 1553.991, 
  2.054, 4.46, "", "", "", "", "", "", "", "", "", "", "", "", "", "", "", 
  "", "", "", 1.52738142*^8, 1.11573787*^8, 4.1518782*^7, 2.933124*^6, 
  2.882971*^6, 34.33, 25.08, 9.33, 6480., "", 4.4491906*^8, "", "", "", "", 
  "", "", "", "", "", "", "", "", "", ""}, {"OWID_EUN", "", "European Union", 
  "2021-05-03", 3.0968981*^7, 55119., 97830.857, 692990., 1590., 1926.143, 
  69605.876, 123.885, 219.885, 1557.564, 3.574, 4.329, "", "", "", "", "", 
  "", "", "", "", "", "", "", "", "", "", "", "", "", 1.5501235*^8, 
  1.13127101*^8, 4.2284105*^7, 2.274208*^6, 2.923017*^6, 34.84, 25.43, 9.5, 
  6570., "", 4.4491906*^8, "", "", "", "", "", "", "", "", "", "", "", "", 
  "", ""}, {"OWID_EUN", "", "European Union", "2021-05-04", 3.1072821*^7, 
  103840., 94996.286, 694692., 1702., 1811.143, 69839.267, 233.391, 213.514, 
  1561.39, 3.825, 4.071, "", "", "", "", "", "", "", "", "", "", "", "", "", 
  "", "", "", "", "", 1.58108676*^8, 1.15194786*^8, 4.3353608*^7, 
  3.096326*^6, 2.92157*^6, 35.54, 25.89, 9.74, 6567., "", 4.4491906*^8, "", 
  "", "", "", "", "", "", "", "", "", "", "", "", ""}, 
 {"OWID_EUN", "", "European Union", "2021-05-05", 3.1179077*^7, 106256., 
  90973.857, 696833., 2141., 1764.571, 70078.088, 238.821, 204.473, 1566.202, 
  4.812, 3.966, "", "", "", "", "", "", "", "", "", "", "", "", "", "", "", 
  "", "", "", 1.62492743*^8, 1.18081801*^8, 4.5044591*^7, 4.384067*^6, 
  3.026718*^6, 36.52, 26.54, 10.12, 6803., "", 4.4491906*^8, "", "", "", "", 
  "", "", "", "", "", "", "", "", "", ""}, {"OWID_EUN", "", "European Union", 
  "2021-05-06", 3.128119*^7, 102113., 87678., 698842., 2009., 1716.857, 
  70307.597, 229.509, 197.065, 1570.717, 4.515, 3.859, "", "", "", "", "", 
  "", "", "", "", "", "", "", "", "", "", "", "", "", 1.66756877*^8, 
  1.20837728*^8, 4.6605802*^7, 4.264134*^6, 3.10334*^6, 37.48, 27.16, 10.48, 
  6975., "", 4.4491906*^8, "", "", "", "", "", "", "", "", "", "", "", "", 
  "", ""}, {"OWID_EUN", "", "European Union", "2021-05-07", 3.1374433*^7, 
  93243., 86174.143, 700691., 1849., 1685., 70517.17, 209.573, 193.685, 
  1574.873, 4.156, 3.787, "", "", "", "", "", "", "", "", "", "", "", "", "", 
  "", "", "", "", "", 1.70362197*^8, 1.23197902*^8, 4.7905131*^7, 3.60532*^6, 
  3.218008*^6, 38.29, 27.69, 10.77, 7233., "", 4.4491906*^8, "", "", "", "", 
  "", "", "", "", "", "", "", "", "", ""}, {"OWID_EUN", "", "European Union", 
  "2021-05-08", 3.1449674*^7, 75241., 83891., 702158., 1467., 1667.429, 
  70686.282, 169.112, 188.553, 1578.17, 3.297, 3.748, "", "", "", "", "", "", 
  "", "", "", "", "", "", "", "", "", "", "", "", 1.72654959*^8, 
  1.24708726*^8, 4.8723234*^7, 2.292762*^6, 3.264277*^6, 38.81, 28.03, 10.95, 
  7337., "", 4.4491906*^8, "", "", "", "", "", "", "", "", "", "", "", "", 
  "", ""}, {"OWID_EUN", "", "European Union", "2021-05-09", 3.1490151*^7, 
  40477., 82327., 703030., 872., 1661.429, 70777.258, 90.976, 185.038, 
  1580.13, 1.96, 3.734, "", "", "", "", "", "", "", "", "", "", "", "", "", 
  "", "", "", "", "", 1.76045248*^8, 1.27038136*^8, 4.9852826*^7, 
  3.390289*^6, 3.329587*^6, 39.57, 28.55, 11.2, 7484., "", 4.4491906*^8, "", 
  "", "", "", "", "", "", "", "", "", "", "", "", ""}, 
 {"OWID_EUN", "", "European Union", "2021-05-10", 3.1538722*^7, 48571., 
  81391.571, 704452., 1422., 1637.429, 70886.426, 109.168, 182.936, 1583.326, 
  3.196, 3.68, "", "", "", "", "", "", "", "", "", "", "", "", "", "", "", 
  "", "", "", 1.78944582*^8, 1.28949653*^8, 5.0882022*^7, 2.899334*^6, 
  3.41889*^6, 40.22, 28.98, 11.44, 7684., "", 4.4491906*^8, "", "", "", "", 
  "", "", "", "", "", "", "", "", "", ""}, {"OWID_EUN", "", "European Union", 
  "2021-05-11", 3.1629287*^7, 90565., 79495.143, 706323., 1871., 1661.571, 
  71089.98, 203.554, 178.673, 1587.531, 4.205, 3.735, "", "", "", "", "", "", 
  "", "", "", "", "", "", "", "", "", "", "", "", 1.82800752*^8, 
  1.31522219*^8, 5.2212552*^7, 3.85617*^6, 3.527439*^6, 41.09, 29.56, 11.74, 
  7928., "", 4.4491906*^8, "", "", "", "", "", "", "", "", "", "", "", "", 
  "", ""}, {"OWID_EUN", "", "European Union", "2021-05-12", 3.170749*^7, 
  78203., 75487.571, 707830., 1507., 1571., 71265.749, 175.769, 169.666, 
  1590.919, 3.387, 3.531, "", "", "", "", "", "", "", "", "", "", "", "", "", 
  "", "", "", "", "", 1.86710084*^8, 1.34125835*^8, 5.3557648*^7, 
  3.909332*^6, 3.45962*^6, 41.96, 30.15, 12.04, 7776., "", 4.4491906*^8, "", 
  "", "", "", "", "", "", "", "", "", "", "", "", ""}, 
 {"OWID_EUN", "", "European Union", "2021-05-13", 3.1780856*^7, 73366., 
  71380.857, 709429., 1599., 1512.429, 71430.646, 164.897, 160.436, 1594.512, 
  3.594, 3.399, "", "", "", "", "", "", "", "", "", "", "", "", "", "", "", 
  "", "", "", 1.90490253*^8, 1.36483145*^8, 5.5043051*^7, 3.780169*^6, 
  3.390482*^6, 42.81, 30.68, 12.37, 7620., "", 4.4491906*^8, "", "", "", "", 
  "", "", "", "", "", "", "", "", "", ""}, {"OWID_EUN", "", "European Union", 
  "2021-05-14", 3.1844733*^7, 63877., 67185.714, 710786., 1357., 1442.143, 
  71574.216, 143.57, 151.007, 1597.562, 3.05, 3.241, "", "", "", "", "", "", 
  "", "", "", "", "", "", "", "", "", "", "", "", 1.93854422*^8, 
  1.38647769*^8, 5.6305861*^7, 3.364169*^6, 3.356032*^6, 43.57, 31.16, 12.66, 
  7543., "", 4.4491906*^8, "", "", "", "", "", "", "", "", "", "", "", "", 
  "", ""}, {"OWID_EUN", "", "European Union", "2021-05-15", 3.1895406*^7, 
  50673., 63676., 711766., 980., 1372.571, 71688.109, 113.893, 143.118, 
  1599.765, 2.203, 3.085, "", "", "", "", "", "", "", "", "", "", "", "", "", 
  "", "", "", "", "", 1.96279704*^8, 1.40168188*^8, 5.7260622*^7, 
  2.425282*^6, 3.374964*^6, 44.12, 31.5, 12.87, 7586., "", 4.4491906*^8, "", 
  "", "", "", "", "", "", "", "", "", "", "", "", ""}, 
 {"OWID_EUN", "", "European Union", "2021-05-16", 3.1938876*^7, 43470., 
  64103.571, 712348., 582., 1331.143, 71785.812, 97.703, 144.079, 1601.073, 
  1.308, 2.992, "", "", "", "", "", "", "", "", "", "", "", "", "", "", "", 
  "", "", "", 1.99770042*^8, 1.4240623*^8, 5.8587802*^7, 3.490338*^6, 
  3.389256*^6, 44.9, 32.01, 13.17, 7618., "", 4.4491906*^8, "", "", "", "", 
  "", "", "", "", "", "", "", "", "", ""}, {"OWID_EUN", "", "European Union", 
  "2021-05-17", 3.1973867*^7, 34991., 62163.571, 713342., 994., 1270., 
  71864.458, 78.646, 139.719, 1603.307, 2.234, 2.854, "", "", "", "", "", "", 
  "", "", "", "", "", "", "", "", "", "", "", "", 2.02614766*^8, 
  1.44249381*^8, 5.965964*^7, 2.844724*^6, 3.381455*^6, 45.54, 32.42, 13.41, 
  7600., "", 4.4491906*^8, "", "", "", "", "", "", "", "", "", "", "", "", 
  "", ""}, {"OWID_EUN", "", "European Union", "2021-05-18", 3.2036879*^7, 
  63012., 58227.429, 714806., 1464., 1211.857, 72006.084, 141.626, 130.872, 
  1606.598, 3.29, 2.724, "", "", "", "", "", "", "", "", "", "", "", "", "", 
  "", "", "", "", "", 2.06171572*^8, 1.46530506*^8, 6.1024229*^7, 
  3.556806*^6, 3.338689*^6, 46.34, 32.93, 13.72, 7504., "", 4.4491906*^8, "", 
  "", "", "", "", "", "", "", "", "", "", "", "", ""}, 
 {"OWID_EUN", "", "European Union", "2021-05-19", 3.2107156*^7, 70277., 
  57095.143, 716113., 1307., 1183.286, 72164.038, 157.955, 128.327, 1609.535, 
  2.938, 2.66, "", "", "", "", "", "", "", "", "", "", "", "", "", "", "", 
  "", "", "", 2.09893366*^8, 1.48785563*^8, 6.2554503*^7, 3.721794*^6, 
  3.311897*^6, 47.18, 33.44, 14.06, 7444., "", 4.4491906*^8, "", "", "", "", 
  "", "", "", "", "", "", "", "", "", ""}, {"OWID_EUN", "", "European Union", 
  "2021-05-20", 3.1804635*^7, 46146., 53206.571, 717286., 1173., 1122.429, 
  71484.092, 103.718, 119.587, 1612.172, 2.636, 2.523, "", "", "", "", "", 
  "", "", "", "", "", "", "", "", "", "", "", "", "", 2.14443394*^8, 
  1.51455644*^8, 6.4548126*^7, 4.550028*^6, 3.421877*^6, 48.2, 34.04, 14.51, 
  7691., "", 4.4491906*^8, "", "", "", "", "", "", "", "", "", "", "", "", 
  "", ""}, {"OWID_EUN", "", "European Union", "2021-05-21", 3.1857557*^7, 
  52922., 51641.571, 718322., 1036., 1076.571, 71603.039, 118.947, 116.07, 
  1614.5, 2.329, 2.42, "", "", "", "", "", "", "", "", "", "", "", "", "", 
  "", "", "", "", "", 2.18053261*^8, 1.53559624*^8, 6.6147935*^7, 
  3.609867*^6, 3.456977*^6, 49.01, 34.51, 14.87, 7770., "", 4.4491906*^8, "", 
  "", "", "", "", "", "", "", "", "", "", "", "", ""}, 
 {"OWID_EUN", "", "European Union", "2021-05-22", 3.1897257*^7, 39700., 
  50074., 719092., 770., 1046.571, 71692.269, 89.23, 112.546, 1616.231, 
  1.731, 2.352, "", "", "", "", "", "", "", "", "", "", "", "", "", "", "", 
  "", "", "", 2.20427496*^8, 1.55002579*^8, 6.717474*^7, 2.374235*^6, 
  3.449685*^6, 49.54, 34.84, 15.1, 7754., "", 4.4491906*^8, "", "", "", "", 
  "", "", "", "", "", "", "", "", "", ""}, {"OWID_EUN", "", "European Union", 
  "2021-05-23", 3.1927613*^7, 30356., 48200.571, 719557., 465., 1029.857, 
  71760.497, 68.228, 108.336, 1617.276, 1.045, 2.315, "", "", "", "", "", "", 
  "", "", "", "", "", "", "", "", "", "", "", "", 2.23698327*^8, 
  1.56949026*^8, 6.853072*^7, 3.270831*^6, 3.418326*^6, 50.28, 35.28, 15.4, 
  7683., "", 4.4491906*^8, "", "", "", "", "", "", "", "", "", "", "", "", 
  "", ""}, {"OWID_EUN", "", "European Union", "2021-05-24", 3.1954815*^7, 
  27202., 47087.857, 720099., 542., 965.286, 71821.637, 61.139, 105.835, 
  1618.494, 1.218, 2.17, "", "", "", "", "", "", "", "", "", "", "", "", "", 
  "", "", "", "", "", 2.25849194*^8, 1.58255797*^8, 6.9463955*^7, 
  2.150867*^6, 3.319204*^6, 50.76, 35.57, 15.61, 7460., "", 4.4491906*^8, "", 
  "", "", "", "", "", "", "", "", "", "", "", "", ""}, 
 {"OWID_EUN", "", "European Union", "2021-05-25", 3.1987648*^7, 32833., 
  42776.571, 721349., 1250., 934.714, 71895.432, 73.795, 96.145, 1621.304, 
  2.809, 2.101, "", "", "", "", "", "", "", "", "", "", "", "", "", "", "", 
  "", "", "", 2.29149566*^8, 1.60065909*^8, 7.1057018*^7, 3.300372*^6, 
  3.282571*^6, 51.5, 35.98, 15.97, 7378., "", 4.4491906*^8, "", "", "", "", 
  "", "", "", "", "", "", "", "", "", ""}, {"OWID_EUN", "", "European Union", 
  "2021-05-26", 3.203081*^7, 43162., 38903., 722474., 1125., 908.714, 
  71992.443, 97.011, 87.438, 1623.832, 2.529, 2.042, "", "", "", "", "", "", 
  "", "", "", "", "", "", "", "", "", "", "", "", 2.33304526*^8, 
  1.62255176*^8, 7.3180313*^7, 4.15496*^6, 3.344451*^6, 52.44, 36.47, 16.45, 
  7517., "", 4.4491906*^8, "", "", "", "", "", "", "", "", "", "", "", "", 
  "", ""}, {"OWID_EUN", "", "European Union", "2021-05-27", 3.207831*^7, 
  47500., 39096.429, 723373., 899., 869.571, 72099.204, 106.761, 87.873, 
  1625.853, 2.021, 1.954, "", "", "", "", "", "", "", "", "", "", "", "", "", 
  "", "", "", "", "", 2.3736778*^8, 1.64315589*^8, 7.5345556*^7, 4.063254*^6, 
  3.274912*^6, 53.35, 36.93, 16.93, 7361., "", 4.4491906*^8, "", "", "", "", 
  "", "", "", "", "", "", "", "", "", ""}, {"OWID_EUN", "", "European Union", 
  "2021-05-28", 3.21203*^7, 41990., 37534.714, 724168., 795., 835.143, 
  72193.581, 94.377, 84.363, 1627.64, 1.787, 1.877, "", "", "", "", "", "", 
  "", "", "", "", "", "", "", "", "", "", "", "", 2.4153541*^8, 
  1.66429876*^8, 7.7604559*^7, 4.16763*^6, 3.354593*^6, 54.29, 37.41, 17.44, 
  7540., "", 4.4491906*^8, "", "", "", "", "", "", "", "", "", "", "", "", 
  "", ""}, {"OWID_EUN", "", "European Union", "2021-05-29", 3.2152816*^7, 
  32516., 36508.429, 724705., 537., 801.857, 72266.664, 73.083, 82.056, 
  1628.847, 1.207, 1.802, "", "", "", "", "", "", "", "", "", "", "", "", "", 
  "", "", "", "", "", 2.43914856*^8, 1.67697453*^8, 7.8856676*^7, 
  2.379446*^6, 3.355337*^6, 54.82, 37.69, 17.72, 7541., "", 4.4491906*^8, "", 
  "", "", "", "", "", "", "", "", "", "", "", "", ""}, 
 {"OWID_EUN", "", "European Union", "2021-05-30", 3.2177316*^7, 24500., 
  35671.857, 725015., 310., 779.714, 72321.73, 55.066, 80.176, 1629.544, 
  0.697, 1.752, "", "", "", "", "", "", "", "", "", "", "", "", "", "", "", 
  "", "", "", 2.4690973*^8, 1.69192115*^8, 8.0558657*^7, 2.994874*^6, 
  3.315915*^6, 55.5, 38.03, 18.11, 7453., "", 4.4491906*^8, "", "", "", "", 
  "", "", "", "", "", "", "", "", "", ""}, {"OWID_EUN", "", "European Union", 
  "2021-05-31", 3.2198949*^7, 21633., 34876.286, 725642., 627., 791.857, 
  72370.352, 48.622, 78.388, 1630.953, 1.409, 1.78, "", "", "", "", "", "", 
  "", "", "", "", "", "", "", "", "", "", "", "", 2.49674054*^8, 
  1.70666361*^8, 8.2068059*^7, 2.764324*^6, 3.403551*^6, 56.12, 38.36, 18.45, 
  7650., "", 4.4491906*^8, "", "", "", "", "", "", "", "", "", "", "", "", 
  "", ""}, {"OWID_EUN", "", "European Union", "2021-06-01", 3.2229935*^7, 
  30986., 34612.429, 726397., 755., 721.143, 72439.996, 69.644, 77.795, 
  1632.65, 1.697, 1.621, "", "", "", "", "", "", "", "", "", "", "", "", "", 
  "", "", "", "", "", 2.53797915*^8, 1.72870452*^8, 8.4237148*^7, 
  4.123861*^6, 3.521193*^6, 57.04, 38.85, 18.93, 7914., "", 4.4491906*^8, "", 
  "", "", "", "", "", "", "", "", "", "", "", "", ""}, 
 {"OWID_EUN", "", "European Union", "2021-06-02", 3.2256347*^7, 26412., 
  32219.571, 727038., 641., 652., 72499.36, 59.364, 72.417, 1634.09, 1.441, 
  1.465, "", "", "", "", "", "", "", "", "", "", "", "", "", "", "", "", "", 
  "", 2.5839492*^8, 1.75319037*^8, 8.6591037*^7, 4.597005*^6, 3.584342*^6, 
  58.08, 39.4, 19.46, 8056., "", 4.4491906*^8, "", "", "", "", "", "", "", 
  "", "", "", "", "", "", ""}, {"OWID_EUN", "", "European Union", 
  "2021-06-03", 3.2302876*^7, 46529., 32080.857, 727757., 719., 626.286, 
  72603.938, 104.579, 72.105, 1635.707, 1.616, 1.408, "", "", "", "", "", "", 
  "", "", "", "", "", "", "", "", "", "", "", "", 2.62230598*^8, 
  1.77464868*^8, 8.8436869*^7, 3.835678*^6, 3.551831*^6, 58.94, 39.89, 19.88, 
  7983., "", 4.4491906*^8, "", "", "", "", "", "", "", "", "", "", "", "", 
  "", ""}, {"OWID_EUN", "", "European Union", "2021-06-04", 3.2331489*^7, 
  28613., 30169.857, 728489., 732., 617.286, 72668.249, 64.311, 67.81, 
  1637.352, 1.645, 1.387, "", "", "", "", "", "", "", "", "", "", "", "", "", 
  "", "", "", "", "", 2.65883052*^8, 1.79473236*^8, 9.0257621*^7, 
  3.652454*^6, 3.478235*^6, 59.76, 40.34, 20.29, 7818., "", 4.4491906*^8, "", 
  "", "", "", "", "", "", "", "", "", "", "", "", ""}, 
 {"OWID_EUN", "", "European Union", "2021-06-05", 3.2351937*^7, 20448., 
  28445.857, 728972., 483., 609.571, 72714.208, 45.959, 63.935, 1638.437, 
  1.086, 1.37, "", "", "", "", "", "", "", "", "", "", "", "", "", "", "", 
  "", "", "", 2.68489511*^8, 1.80909537*^8, 9.1537943*^7, 2.606459*^6, 
  3.510665*^6, 60.35, 40.66, 20.57, 7891., "", 4.4491906*^8, "", "", "", "", 
  "", "", "", "", "", "", "", "", "", ""}, {"OWID_EUN", "", "European Union", 
  "2021-06-06", 3.2368115*^7, 16178., 27257., 729268., 296., 607.571, 
  72750.57, 36.362, 61.263, 1639.103, 0.665, 1.366, "", "", "", "", "", "", 
  "", "", "", "", "", "", "", "", "", "", "", "", 2.71762128*^8, 
  1.82868237*^8, 9.3251574*^7, 3.272617*^6, 3.550343*^6, 61.08, 41.1, 20.96, 
  7980., "", 4.4491906*^8, "", "", "", "", "", "", "", "", "", "", "", "", 
  "", ""}, {"OWID_EUN", "", "European Union", "2021-06-07", 3.2386888*^7, 
  18773., 26848.429, 729761., 493., 588.429, 72792.764, 42.194, 60.345, 
  1640.211, 1.108, 1.323, "", "", "", "", "", "", "", "", "", "", "", "", "", 
  "", "", "", "", "", 2.73586258*^8, 1.83874967*^8, 9.4192161*^7, 1.82413*^6, 
  3.416029*^6, 61.49, 41.33, 21.17, 7678., "", 4.4491906*^8, "", "", "", "", 
  "", "", "", "", "", "", "", "", "", ""}, 
 {"FRO", "Europe", "Faeroe Islands", "2021-01-29", "", "", "", "", "", "", 
  "", "", "", "", "", "", "", "", "", "", "", "", "", "", "", "", "", "", "", 
  "", "", "", "", "", 3994., 3993., 1., "", "", 8.17, 8.17, 0., "", 27.78, 
  48865., 35.308, "", "", "", "", "", "", "", "", "", "", "", 80.67, ""}, 
 {"FRO", "Europe", "Faeroe Islands", "2021-01-30", "", "", "", "", "", "", 
  "", "", "", "", "", "", "", "", "", "", "", "", "", "", "", "", "", "", "", 
  "", "", "", "", "", "", "", "", "", 83., "", "", "", 1699., 27.78, 48865., 
  35.308, "", "", "", "", "", "", "", "", "", "", "", 80.67, ""}, 
 {"FRO", "Europe", "Faeroe Islands", "2021-01-31", "", "", "", "", "", "", 
  "", "", "", "", "", "", "", "", "", "", "", "", "", "", "", "", "", "", "", 
  "", "", "", "", "", "", "", "", "", 83., "", "", "", 1699., 27.78, 48865., 
  35.308, "", "", "", "", "", "", "", "", "", "", "", 80.67, ""}, 
 {"FRO", "Europe", "Faeroe Islands", "2021-02-01", "", "", "", "", "", "", 
  "", "", "", "", "", "", "", "", "", "", "", "", "", "", "", "", "", "", "", 
  "", "", "", "", "", "", "", "", "", 83., "", "", "", 1699., 27.78, 48865., 
  35.308, "", "", "", "", "", "", "", "", "", "", "", 80.67, ""}, 
 {"FRO", "Europe", "Faeroe Islands", "2021-02-02", "", "", "", "", "", "", 
  "", "", "", "", "", "", "", "", "", "", "", "", "", "", "", "", "", "", "", 
  "", "", "", "", "", "", "", "", "", 83., "", "", "", 1699., 27.78, 48865., 
  35.308, "", "", "", "", "", "", "", "", "", "", "", 80.67, ""}, 
 {"FRO", "Europe", "Faeroe Islands", "2021-02-03", "", "", "", "", "", "", 
  "", "", "", "", "", "", "", "", "", "", "", "", "", "", "", "", "", "", "", 
  "", "", "", "", "", "", "", "", "", 83., "", "", "", 1699., 27.78, 48865., 
  35.308, "", "", "", "", "", "", "", "", "", "", "", 80.67, ""}, 
 {"FRO", "Europe", "Faeroe Islands", "2021-02-04", "", "", "", "", "", "", 
  "", "", "", "", "", "", "", "", "", "", "", "", "", "", "", "", "", "", "", 
  "", "", "", "", "", "", "", "", "", 83., "", "", "", 1699., 27.78, 48865., 
  35.308, "", "", "", "", "", "", "", "", "", "", "", 80.67, ""}, 
 {"FRO", "Europe", "Faeroe Islands", "2021-02-05", "", "", "", "", "", "", 
  "", "", "", "", "", "", "", "", "", "", "", "", "", "", "", "", "", "", "", 
  "", "", "", "", "", "", "", "", "", 83., "", "", "", 1699., 27.78, 48865., 
  35.308, "", "", "", "", "", "", "", "", "", "", "", 80.67, ""}, 
 {"FRO", "Europe", "Faeroe Islands", "2021-02-06", "", "", "", "", "", "", 
  "", "", "", "", "", "", "", "", "", "", "", "", "", "", "", "", "", "", "", 
  "", "", "", "", "", 4657., 4051., 606., "", 83., 9.53, 8.29, 1.24, 1699., 
  27.78, 48865., 35.308, "", "", "", "", "", "", "", "", "", "", "", 80.67, 
  ""}, {"FRO", "Europe", "Faeroe Islands", "2021-02-07", "", "", "", "", "", 
  "", "", "", "", "", "", "", "", "", "", "", "", "", "", "", "", "", "", "", 
  "", "", "", "", "", "", "", "", "", "", 80., "", "", "", 1637., 27.78, 
  48865., 35.308, "", "", "", "", "", "", "", "", "", "", "", 80.67, ""}, 
 {"FRO", "Europe", "Faeroe Islands", "2021-02-08", "", "", "", "", "", "", 
  "", "", "", "", "", "", "", "", "", "", "", "", "", "", "", "", "", "", "", 
  "", "", "", "", "", 4783., 4098., 685., "", 77., 9.79, 8.39, 1.4, 1576., 
  27.78, 48865., 35.308, "", "", "", "", "", "", "", "", "", "", "", 80.67, 
  ""}, {"FRO", "Europe", "Faeroe Islands", "2021-02-09", "", "", "", "", "", 
  "", "", "", "", "", "", "", "", "", "", "", "", "", "", "", "", "", "", "", 
  "", "", "", "", "", "", "", "", "", "", 106., "", "", "", 2169., 27.78, 
  48865., 35.308, "", "", "", "", "", "", "", "", "", "", "", 80.67, ""}, 
 {"FRO", "Europe", "Faeroe Islands", "2021-02-10", "", "", "", "", "", "", 
  "", "", "", "", "", "", "", "", "", "", "", "", "", "", "", "", "", "", "", 
  "", "", "", "", "", 5355., 4134., 1221., "", 135., 10.96, 8.46, 2.5, 2763., 
  27.78, 48865., 35.308, "", "", "", "", "", "", "", "", "", "", "", 80.67, 
  ""}, {"FRO", "Europe", "Faeroe Islands", "2021-02-11", "", "", "", "", "", 
  "", "", "", "", "", "", "", "", "", "", "", "", "", "", "", "", "", "", "", 
  "", "", "", "", "", "", "", "", "", "", 128., "", "", "", 2619., 27.78, 
  48865., 35.308, "", "", "", "", "", "", "", "", "", "", "", 80.67, ""}, 
 {"FRO", "Europe", "Faeroe Islands", "2021-02-12", "", "", "", "", "", "", 
  "", "", "", "", "", "", "", "", "", "", "", "", "", "", "", "", "", "", "", 
  "", "", "", "", "", "", "", "", "", 120., "", "", "", 2456., 27.78, 48865., 
  35.308, "", "", "", "", "", "", "", "", "", "", "", 80.67, ""}, 
 {"FRO", "Europe", "Faeroe Islands", "2021-02-13", "", "", "", "", "", "", 
  "", "", "", "", "", "", "", "", "", "", "", "", "", "", "", "", "", "", "", 
  "", "", "", "", "", "", "", "", "", 112., "", "", "", 2292., 27.78, 48865., 
  35.308, "", "", "", "", "", "", "", "", "", "", "", 80.67, ""}, 
 {"FRO", "Europe", "Faeroe Islands", "2021-02-14", "", "", "", "", "", "", 
  "", "", "", "", "", "", "", "", "", "", "", "", "", "", "", "", "", "", "", 
  "", "", "", "", "", "", "", "", "", 108., "", "", "", 2210., 27.78, 48865., 
  35.308, "", "", "", "", "", "", "", "", "", "", "", 80.67, ""}, 
 {"FRO", "Europe", "Faeroe Islands", "2021-02-15", "", "", "", "", "", "", 
  "", "", "", "", "", "", "", "", "", "", "", "", "", "", "", "", "", "", "", 
  "", "", "", "", "", "", "", "", "", 103., "", "", "", 2108., 27.78, 48865., 
  35.308, "", "", "", "", "", "", "", "", "", "", "", 80.67, ""}, 
 {"FRO", "Europe", "Faeroe Islands", "2021-02-16", "", "", "", "", "", "", 
  "", "", "", "", "", "", "", "", "", "", "", "", "", "", "", "", "", "", "", 
  "", "", "", "", "", "", "", "", "", 66., "", "", "", 1351., 59.26, 48865., 
  35.308, "", "", "", "", "", "", "", "", "", "", "", 80.67, ""}, 
 {"FRO", "Europe", "Faeroe Islands", "2021-02-17", "", "", "", "", "", "", 
  "", "", "", "", "", "", "", "", "", "", "", "", "", "", "", "", "", "", "", 
  "", "", "", "", "", "", "", "", "", 30., "", "", "", 614., 59.26, 48865., 
  35.308, "", "", "", "", "", "", "", "", "", "", "", 80.67, ""}, 
 {"FRO", "Europe", "Faeroe Islands", "2021-02-18", "", "", "", "", "", "", 
  "", "", "", "", "", "", "", "", "", "", "", "", "", "", "", "", "", "", "", 
  "", "", "", "", "", "", "", "", "", 30., "", "", "", 614., 59.26, 48865., 
  35.308, "", "", "", "", "", "", "", "", "", "", "", 80.67, ""}, 
 {"FRO", "Europe", "Faeroe Islands", "2021-02-19", "", "", "", "", "", "", 
  "", "", "", "", "", "", "", "", "", "", "", "", "", "", "", "", "", "", "", 
  "", "", "", "", "", "", "", "", "", 30., "", "", "", 614., 59.26, 48865., 
  35.308, "", "", "", "", "", "", "", "", "", "", "", 80.67, ""}, 
 {"FRO", "Europe", "Faeroe Islands", "2021-02-20", "", "", "", "", "", "", 
  "", "", "", "", "", "", "", "", "", "", "", "", "", "", "", "", "", "", "", 
  "", "", "", "", "", "", "", "", "", 30., "", "", "", 614., 59.26, 48865., 
  35.308, "", "", "", "", "", "", "", "", "", "", "", 80.67, ""}, 
 {"FRO", "Europe", "Faeroe Islands", "2021-02-21", "", "", "", "", "", "", 
  "", "", "", "", "", "", "", "", "", "", "", "", "", "", "", "", "", "", "", 
  "", "", "", "", "", 5682., 4167., 1515., "", 30., 11.63, 8.53, 3.1, 614., 
  59.26, 48865., 35.308, "", "", "", "", "", "", "", "", "", "", "", 80.67, 
  ""}, {"FRO", "Europe", "Faeroe Islands", "2021-02-22", "", "", "", "", "", 
  "", "", "", "", "", "", "", "", "", "", "", "", "", "", "", "", "", "", "", 
  "", "", "", "", "", "", "", "", "", "", 67., "", "", "", 1371., 59.26, 
  48865., 35.308, "", "", "", "", "", "", "", "", "", "", "", 80.67, ""}, 
 {"FRO", "Europe", "Faeroe Islands", "2021-02-23", "", "", "", "", "", "", 
  "", "", "", "", "", "", "", "", "", "", "", "", "", "", "", "", "", "", "", 
  "", "", "", "", "", 6259., 4172., 2087., "", 104., 12.81, 8.54, 4.27, 
  2128., 59.26, 48865., 35.308, "", "", "", "", "", "", "", "", "", "", "", 
  80.67, ""}, {"FRO", "Europe", "Faeroe Islands", "2021-02-24", "", "", "", 
  "", "", "", "", "", "", "", "", "", "", "", "", "", "", "", "", "", "", "", 
  "", "", "", "", "", "", "", "", 6713., 4190., 2523., 454., 164., 13.74, 
  8.57, 5.16, 3356., 59.26, 48865., 35.308, "", "", "", "", "", "", "", "", 
  "", "", "", 80.67, ""}, {"FRO", "Europe", "Faeroe Islands", "2021-02-25", 
  "", "", "", "", "", "", "", "", "", "", "", "", "", "", "", "", "", "", "", 
  "", "", "", "", "", "", "", "", "", "", "", "", "", "", "", 167., "", "", 
  "", 3418., 59.26, 48865., 35.308, "", "", "", "", "", "", "", "", "", "", 
  "", 80.67, ""}, {"FRO", "Europe", "Faeroe Islands", "2021-02-26", "", "", 
  "", "", "", "", "", "", "", "", "", "", "", "", "", "", "", "", "", "", "", 
  "", "", "", "", "", "", "", "", "", "", "", "", "", 169., "", "", "", 
  3459., 59.26, 48865., 35.308, "", "", "", "", "", "", "", "", "", "", "", 
  80.67, ""}, {"FRO", "Europe", "Faeroe Islands", "2021-02-27", "", "", "", 
  "", "", "", "", "", "", "", "", "", "", "", "", "", "", "", "", "", "", "", 
  "", "", "", "", "", "", "", "", "", "", "", "", 172., "", "", "", 3520., 
  59.26, 48865., 35.308, "", "", "", "", "", "", "", "", "", "", "", 80.67, 
  ""}, {"FRO", "Europe", "Faeroe Islands", "2021-02-28", "", "", "", "", "", 
  "", "", "", "", "", "", "", "", "", "", "", "", "", "", "", "", "", "", "", 
  "", "", "", "", "", "", "", "", "", "", 174., "", "", "", 3561., 59.26, 
  48865., 35.308, "", "", "", "", "", "", "", "", "", "", "", 80.67, ""}, 
 {"FRO", "Europe", "Faeroe Islands", "2021-03-01", "", "", "", "", "", "", 
  "", "", "", "", "", "", "", "", "", "", "", "", "", "", "", "", "", "", "", 
  "", "", "", "", "", "", "", "", "", 140., "", "", "", 2865., 59.26, 48865., 
  35.308, "", "", "", "", "", "", "", "", "", "", "", 80.67, ""}, 
 {"FRO", "Europe", "Faeroe Islands", "2021-03-02", "", "", "", "", "", "", 
  "", "", "", "", "", "", "", "", "", "", "", "", "", "", "", "", "", "", "", 
  "", "", "", "", "", "", "", "", "", 105., "", "", "", 2149., 59.26, 48865., 
  35.308, "", "", "", "", "", "", "", "", "", "", "", 80.67, ""}, 
 {"FRO", "Europe", "Faeroe Islands", "2021-03-03", "", "", "", "", "", "", 
  "", "", "", "", "", "", "", "", "", "", "", "", "", "", "", "", "", "", "", 
  "", "", "", "", "", 7041., 4211., 2830., "", 47., 14.41, 8.62, 5.79, 962., 
  59.26, 48865., 35.308, "", "", "", "", "", "", "", "", "", "", "", 80.67, 
  ""}, {"FRO", "Europe", "Faeroe Islands", "2021-03-04", "", "", "", "", "", 
  "", "", "", "", "", "", "", "", "", "", "", "", "", "", "", "", "", "", "", 
  "", "", "", "", "", "", 7394., 4238., 3156., 353., 91., 15.13, 8.67, 6.46, 
  1862., 59.26, 48865., 35.308, "", "", "", "", "", "", "", "", "", "", "", 
  80.67, ""}, {"FRO", "Europe", "Faeroe Islands", "2021-03-05", "", "", "", 
  "", "", "", "", "", "", "", "", "", "", "", "", "", "", "", "", "", "", "", 
  "", "", "", "", "", "", "", "", 7563., 4251., 3312., 169., 108., 15.48, 
  8.7, 6.78, 2210., 59.26, 48865., 35.308, "", "", "", "", "", "", "", "", 
  "", "", "", 80.67, ""}, {"FRO", "Europe", "Faeroe Islands", "2021-03-06", 
  "", "", "", "", "", "", "", "", "", "", "", "", "", "", "", "", "", "", "", 
  "", "", "", "", "", "", "", "", "", "", "", 7925., 4251., 3674., 362., 
  153., 16.22, 8.7, 7.52, 3131., 59.26, 48865., 35.308, "", "", "", "", "", 
  "", "", "", "", "", "", 80.67, ""}, {"FRO", "Europe", "Faeroe Islands", 
  "2021-03-07", "", "", "", "", "", "", "", "", "", "", "", "", "", "", "", 
  "", "", "", "", "", "", "", "", "", "", "", "", "", "", "", "", "", "", "", 
  157., "", "", "", 3213., 59.26, 48865., 35.308, "", "", "", "", "", "", "", 
  "", "", "", "", 80.67, ""}, {"FRO", "Europe", "Faeroe Islands", 
  "2021-03-08", "", "", "", "", "", "", "", "", "", "", "", "", "", "", "", 
  "", "", "", "", "", "", "", "", "", "", "", "", "", "", "", 8068., 4260., 
  3808., "", 160., 16.51, 8.72, 7.79, 3274., 59.26, 48865., 35.308, "", "", 
  "", "", "", "", "", "", "", "", "", 80.67, ""}, 
 {"FRO", "Europe", "Faeroe Islands", "2021-03-09", "", "", "", "", "", "", 
  "", "", "", "", "", "", "", "", "", "", "", "", "", "", "", "", "", "", "", 
  "", "", "", "", "", "", "", "", "", 181., "", "", "", 3704., 48.15, 48865., 
  35.308, "", "", "", "", "", "", "", "", "", "", "", 80.67, ""}, 
 {"FRO", "Europe", "Faeroe Islands", "2021-03-10", "", "", "", "", "", "", 
  "", "", "", "", "", "", "", "", "", "", "", "", "", "", "", "", "", "", "", 
  "", "", "", "", "", "", "", "", "", 201., "", "", "", 4113., 48.15, 48865., 
  35.308, "", "", "", "", "", "", "", "", "", "", "", 80.67, ""}, 
 {"FRO", "Europe", "Faeroe Islands", "2021-03-11", "", "", "", "", "", "", 
  "", "", "", "", "", "", "", "", "", "", "", "", "", "", "", "", "", "", "", 
  "", "", "", "", "", "", "", "", "", 178., "", "", "", 3643., 48.15, 48865., 
  35.308, "", "", "", "", "", "", "", "", "", "", "", 80.67, ""}, 
 {"FRO", "Europe", "Faeroe Islands", "2021-03-12", "", "", "", "", "", "", 
  "", "", "", "", "", "", "", "", "", "", "", "", "", "", "", "", "", "", "", 
  "", "", "", "", "", 8832., 4901., 3931., "", 181., 18.07, 10.03, 8.04, 
  3704., 48.15, 48865., 35.308, "", "", "", "", "", "", "", "", "", "", "", 
  80.67, ""}, {"FRO", "Europe", "Faeroe Islands", "2021-03-13", "", "", "", 
  "", "", "", "", "", "", "", "", "", "", "", "", "", "", "", "", "", "", "", 
  "", "", "", "", "", "", "", "", "", "", "", "", 134., "", "", "", 2742., 
  48.15, 48865., 35.308, "", "", "", "", "", "", "", "", "", "", "", 80.67, 
  ""}, {"FRO", "Europe", "Faeroe Islands", "2021-03-14", "", "", "", "", "", 
  "", "", "", "", "", "", "", "", "", "", "", "", "", "", "", "", "", "", "", 
  "", "", "", "", "", "", "", "", "", "", 129., "", "", "", 2640., 48.15, 
  48865., 35.308, "", "", "", "", "", "", "", "", "", "", "", 80.67, ""}, 
 {"FRO", "Europe", "Faeroe Islands", "2021-03-15", "", "", "", "", "", "", 
  "", "", "", "", "", "", "", "", "", "", "", "", "", "", "", "", "", "", "", 
  "", "", "", "", "", "", "", "", "", 124., "", "", "", 2538., 48.15, 48865., 
  35.308, "", "", "", "", "", "", "", "", "", "", "", 80.67, ""}, 
 {"FRO", "Europe", "Faeroe Islands", "2021-03-16", "", "", "", "", "", "", 
  "", "", "", "", "", "", "", "", "", "", "", "", "", "", "", "", "", "", "", 
  "", "", "", "", "", 8967., 4988., 3979., "", 101., 18.35, 10.21, 8.14, 
  2067., 48.15, 48865., 35.308, "", "", "", "", "", "", "", "", "", "", "", 
  80.67, ""}, {"FRO", "Europe", "Faeroe Islands", "2021-03-17", "", "", "", 
  "", "", "", "", "", "", "", "", "", "", "", "", "", "", "", "", "", "", "", 
  "", "", "", "", "", "", "", "", 9170., 5173., 3997., 203., 103., 18.77, 
  10.59, 8.18, 2108., 48.15, 48865., 35.308, "", "", "", "", "", "", "", "", 
  "", "", "", 80.67, ""}, {"FRO", "Europe", "Faeroe Islands", "2021-03-18", 
  "", "", "", "", "", "", "", "", "", "", "", "", "", "", "", "", "", "", "", 
  "", "", "", "", "", "", "", "", "", "", "", 9342., 5309., 4033., 172., 
  100., 19.12, 10.86, 8.25, 2046., 48.15, 48865., 35.308, "", "", "", "", "", 
  "", "", "", "", "", "", 80.67, ""}, {"FRO", "Europe", "Faeroe Islands", 
  "2021-03-19", "", "", "", "", "", "", "", "", "", "", "", "", "", "", "", 
  "", "", "", "", "", "", "", "", "", "", "", "", "", "", "", "", "", "", "", 
  76., "", "", "", 1555., 48.15, 48865., 35.308, "", "", "", "", "", "", "", 
  "", "", "", "", 80.67, ""}, {"FRO", "Europe", "Faeroe Islands", 
  "2021-03-20", "", "", "", "", "", "", "", "", "", "", "", "", "", "", "", 
  "", "", "", "", "", "", "", "", "", "", "", "", "", "", "", "", "", "", "", 
  74., "", "", "", 1514., 48.15, 48865., 35.308, "", "", "", "", "", "", "", 
  "", "", "", "", 80.67, ""}, {"FRO", "Europe", "Faeroe Islands", 
  "2021-03-21", "", "", "", "", "", "", "", "", "", "", "", "", "", "", "", 
  "", "", "", "", "", "", "", "", "", "", "", "", "", "", "", "", "", "", "", 
  72., "", "", "", 1473., 48.15, 48865., 35.308, "", "", "", "", "", "", "", 
  "", "", "", "", 80.67, ""}, {"FRO", "Europe", "Faeroe Islands", 
  "2021-03-22", "", "", "", "", "", "", "", "", "", "", "", "", "", "", "", 
  "", "", "", "", "", "", "", "", "", "", "", "", "", "", "", 9427., 5388., 
  4039., "", 71., 19.29, 11.03, 8.27, 1453., 48.15, 48865., 35.308, "", "", 
  "", "", "", "", "", "", "", "", "", 80.67, ""}, 
 {"FRO", "Europe", "Faeroe Islands", "2021-03-23", "", "", "", "", "", "", 
  "", "", "", "", "", "", "", "", "", "", "", "", "", "", "", "", "", "", "", 
  "", "", "", "", "", "", "", "", "", 74., "", "", "", 1514., 48.15, 48865., 
  35.308, "", "", "", "", "", "", "", "", "", "", "", 80.67, ""}, 
 {"FRO", "Europe", "Faeroe Islands", "2021-03-24", "", "", "", "", "", "", 
  "", "", "", "", "", "", "", "", "", "", "", "", "", "", "", "", "", "", "", 
  "", "", "", "", "", "", "", "", "", 53., "", "", "", 1085., 48.15, 48865., 
  35.308, "", "", "", "", "", "", "", "", "", "", "", 80.67, ""}, 
 {"FRO", "Europe", "Faeroe Islands", "2021-03-25", "", "", "", "", "", "", 
  "", "", "", "", "", "", "", "", "", "", "", "", "", "", "", "", "", "", "", 
  "", "", "", "", "", "", "", "", "", 37., "", "", "", 757., 48.15, 48865., 
  35.308, "", "", "", "", "", "", "", "", "", "", "", 80.67, ""}, 
 {"FRO", "Europe", "Faeroe Islands", "2021-03-26", "", "", "", "", "", "", 
  "", "", "", "", "", "", "", "", "", "", "", "", "", "", "", "", "", "", "", 
  "", "", "", "", "", 9660., 5586., 4074., "", 42., 19.77, 11.43, 8.34, 860., 
  48.15, 48865., 35.308, "", "", "", "", "", "", "", "", "", "", "", 80.67, 
  ""}, {"FRO", "Europe", "Faeroe Islands", "2021-03-27", "", "", "", "", "", 
  "", "", "", "", "", "", "", "", "", "", "", "", "", "", "", "", "", "", "", 
  "", "", "", "", "", "", 9959., 5853., 4106., 299., 82., 20.38, 11.98, 8.4, 
  1678., 48.15, 48865., 35.308, "", "", "", "", "", "", "", "", "", "", "", 
  80.67, ""}, {"FRO", "Europe", "Faeroe Islands", "2021-03-28", "", "", "", 
  "", "", "", "", "", "", "", "", "", "", "", "", "", "", "", "", "", "", "", 
  "", "", "", "", "", "", "", "", "", "", "", "", 118., "", "", "", 2415., 
  48.15, 48865., 35.308, "", "", "", "", "", "", "", "", "", "", "", 80.67, 
  ""}, {"FRO", "Europe", "Faeroe Islands", "2021-03-29", "", "", "", "", "", 
  "", "", "", "", "", "", "", "", "", "", "", "", "", "", "", "", "", "", "", 
  "", "", "", "", "", "", "", "", "", "", 153., "", "", "", 3131., 48.15, 
  48865., 35.308, "", "", "", "", "", "", "", "", "", "", "", 80.67, ""}, 
 {"FRO", "Europe", "Faeroe Islands", "2021-03-30", "", "", "", "", "", "", 
  "", "", "", "", "", "", "", "", "", "", "", "", "", "", "", "", "", "", "", 
  "", "", "", "", "", 10770., 6641., 4129., "", 184., 22.04, 13.59, 8.45, 
  3765., 48.15, 48865., 35.308, "", "", "", "", "", "", "", "", "", "", "", 
  80.67, ""}, {"FRO", "Europe", "Faeroe Islands", "2021-03-31", "", "", "", 
  "", "", "", "", "", "", "", "", "", "", "", "", "", "", "", "", "", "", "", 
  "", "", "", "", "", "", "", "", "", "", "", "", 187., "", "", "", 3827., 
  48.15, 48865., 35.308, "", "", "", "", "", "", "", "", "", "", "", 80.67, 
  ""}, {"FRO", "Europe", "Faeroe Islands", "2021-04-01", "", "", "", "", "", 
  "", "", "", "", "", "", "", "", "", "", "", "", "", "", "", "", "", "", "", 
  "", "", "", "", "", "", "", "", "", "", 190., "", "", "", 3888., 48.15, 
  48865., 35.308, "", "", "", "", "", "", "", "", "", "", "", 80.67, ""}, 
 {"FRO", "Europe", "Faeroe Islands", "2021-04-02", "", "", "", "", "", "", 
  "", "", "", "", "", "", "", "", "", "", "", "", "", "", "", "", "", "", "", 
  "", "", "", "", "", "", "", "", "", 193., "", "", "", 3950., 48.15, 48865., 
  35.308, "", "", "", "", "", "", "", "", "", "", "", 80.67, ""}, 
 {"FRO", "Europe", "Faeroe Islands", "2021-04-03", "", "", "", "", "", "", 
  "", "", "", "", "", "", "", "", "", "", "", "", "", "", "", "", "", "", "", 
  "", "", "", "", "", "", "", "", "", 162., "", "", "", 3315., 48.15, 48865., 
  35.308, "", "", "", "", "", "", "", "", "", "", "", 80.67, ""}, 
 {"FRO", "Europe", "Faeroe Islands", "2021-04-04", "", "", "", "", "", "", 
  "", "", "", "", "", "", "", "", "", "", "", "", "", "", "", "", "", "", "", 
  "", "", "", "", "", "", "", "", "", 135., "", "", "", 2763., 48.15, 48865., 
  35.308, "", "", "", "", "", "", "", "", "", "", "", 80.67, ""}, 
 {"FRO", "Europe", "Faeroe Islands", "2021-04-05", "", "", "", "", "", "", 
  "", "", "", "", "", "", "", "", "", "", "", "", "", "", "", "", "", "", "", 
  "", "", "", "", "", "", "", "", "", 108., "", "", "", 2210., 48.15, 48865., 
  35.308, "", "", "", "", "", "", "", "", "", "", "", 80.67, ""}, 
 {"FRO", "Europe", "Faeroe Islands", "2021-04-06", "", "", "", "", "", "", 
  "", "", "", "", "", "", "", "", "", "", "", "", "", "", "", "", "", "", "", 
  "", "", "", "", "", "", "", "", "", 80., "", "", "", 1637., 48.15, 48865., 
  35.308, "", "", "", "", "", "", "", "", "", "", "", 80.67, ""}, 
 {"FRO", "Europe", "Faeroe Islands", "2021-04-07", "", "", "", "", "", "", 
  "", "", "", "", "", "", "", "", "", "", "", "", "", "", "", "", "", "", "", 
  "", "", "", "", "", "", "", "", "", 80., "", "", "", 1637., 48.15, 48865., 
  35.308, "", "", "", "", "", "", "", "", "", "", "", 80.67, ""}, 
 {"FRO", "Europe", "Faeroe Islands", "2021-04-08", "", "", "", "", "", "", 
  "", "", "", "", "", "", "", "", "", "", "", "", "", "", "", "", "", "", "", 
  "", "", "", "", "", 11494., 7345., 4149., "", 80., 23.52, 15.03, 8.49, 
  1637., 48.15, 48865., 35.308, "", "", "", "", "", "", "", "", "", "", "", 
  80.67, ""}, {"FRO", "Europe", "Faeroe Islands", "2021-04-09", "", "", "", 
  "", "", "", "", "", "", "", "", "", "", "", "", "", "", "", "", "", "", "", 
  "", "", "", "", "", "", "", "", "", "", "", "", 109., "", "", "", 2231., 
  48.15, 48865., 35.308, "", "", "", "", "", "", "", "", "", "", "", 80.67, 
  ""}, {"FRO", "Europe", "Faeroe Islands", "2021-04-10", "", "", "", "", "", 
  "", "", "", "", "", "", "", "", "", "", "", "", "", "", "", "", "", "", "", 
  "", "", "", "", "", "", "", "", "", "", 139., "", "", "", 2845., 48.15, 
  48865., 35.308, "", "", "", "", "", "", "", "", "", "", "", 80.67, ""}, 
 {"FRO", "Europe", "Faeroe Islands", "2021-04-11", "", "", "", "", "", "", 
  "", "", "", "", "", "", "", "", "", "", "", "", "", "", "", "", "", "", "", 
  "", "", "", "", "", "", "", "", "", 168., "", "", "", 3438., 48.15, 48865., 
  35.308, "", "", "", "", "", "", "", "", "", "", "", 80.67, ""}, 
 {"FRO", "Europe", "Faeroe Islands", "2021-04-12", "", "", "", "", "", "", 
  "", "", "", "", "", "", "", "", "", "", "", "", "", "", "", "", "", "", "", 
  "", "", "", "", "", 12629., 8382., 4247., "", 197., 25.84, 17.15, 8.69, 
  4032., 48.15, 48865., 35.308, "", "", "", "", "", "", "", "", "", "", "", 
  80.67, ""}, {"FRO", "Europe", "Faeroe Islands", "2021-04-13", "", "", "", 
  "", "", "", "", "", "", "", "", "", "", "", "", "", "", "", "", "", "", "", 
  "", "", "", "", "", "", "", "", 13131., 8874., 4257., 502., 257., 26.87, 
  18.16, 8.71, 5259., 48.15, 48865., 35.308, "", "", "", "", "", "", "", "", 
  "", "", "", 80.67, ""}, {"FRO", "Europe", "Faeroe Islands", "2021-04-14", 
  "", "", "", "", "", "", "", "", "", "", "", "", "", "", "", "", "", "", "", 
  "", "", "", "", "", "", "", "", "", "", "", 13731., 9350., 4381., 600., 
  331., 28.1, 19.13, 8.97, 6774., 48.15, 48865., 35.308, "", "", "", "", "", 
  "", "", "", "", "", "", 80.67, ""}, {"FRO", "Europe", "Faeroe Islands", 
  "2021-04-15", "", "", "", "", "", "", "", "", "", "", "", "", "", "", "", 
  "", "", "", "", "", "", "", "", "", "", "", "", "", "", "", 14305., 9528., 
  4777., 574., 402., 29.27, 19.5, 9.78, 8227., 48.15, 48865., 35.308, "", "", 
  "", "", "", "", "", "", "", "", "", 80.67, ""}, 
 {"FRO", "Europe", "Faeroe Islands", "2021-04-16", "", "", "", "", "", "", 
  "", "", "", "", "", "", "", "", "", "", "", "", "", "", "", "", "", "", "", 
  "", "", "", "", "", "", "", "", "", 372., "", "", "", 7613., 48.15, 48865., 
  35.308, "", "", "", "", "", "", "", "", "", "", "", 80.67, ""}, 
 {"FRO", "Europe", "Faeroe Islands", "2021-04-17", "", "", "", "", "", "", 
  "", "", "", "", "", "", "", "", "", "", "", "", "", "", "", "", "", "", "", 
  "", "", "", "", "", "", "", "", "", 342., "", "", "", 6999., 48.15, 48865., 
  35.308, "", "", "", "", "", "", "", "", "", "", "", 80.67, ""}, 
 {"FRO", "Europe", "Faeroe Islands", "2021-04-18", "", "", "", "", "", "", 
  "", "", "", "", "", "", "", "", "", "", "", "", "", "", "", "", "", "", "", 
  "", "", "", "", "", "", "", "", "", 313., "", "", "", 6405., 48.15, 48865., 
  35.308, "", "", "", "", "", "", "", "", "", "", "", 80.67, ""}, 
 {"FRO", "Europe", "Faeroe Islands", "2021-04-19", "", "", "", "", "", "", 
  "", "", "", "", "", "", "", "", "", "", "", "", "", "", "", "", "", "", "", 
  "", "", "", "", "", 14610., 9552., 5058., "", 283., 29.9, 19.55, 10.35, 
  5791., 48.15, 48865., 35.308, "", "", "", "", "", "", "", "", "", "", "", 
  80.67, ""}, {"FRO", "Europe", "Faeroe Islands", "2021-04-20", "", "", "", 
  "", "", "", "", "", "", "", "", "", "", "", "", "", "", "", "", "", "", "", 
  "", "", "", "", "", "", "", "", "", "", "", "", 227., "", "", "", 4645., 
  48.15, 48865., 35.308, "", "", "", "", "", "", "", "", "", "", "", 80.67, 
  ""}, {"FRO", "Europe", "Faeroe Islands", "2021-04-21", "", "", "", "", "", 
  "", "", "", "", "", "", "", "", "", "", "", "", "", "", "", "", "", "", "", 
  "", "", "", "", "", "", 14834., 9641., 5193., "", 158., 30.36, 19.73, 
  10.63, 3233., 48.15, 48865., 35.308, "", "", "", "", "", "", "", "", "", 
  "", "", 80.67, ""}, {"FRO", "Europe", "Faeroe Islands", "2021-04-22", "", 
  "", "", "", "", "", "", "", "", "", "", "", "", "", "", "", "", "", "", "", 
  "", "", "", "", "", "", "", "", "", "", 15531., 10282., 5249., 697., 175., 
  31.78, 21.04, 10.74, 3581., 48.15, 48865., 35.308, "", "", "", "", "", "", 
  "", "", "", "", "", 80.67, ""}, {"FRO", "Europe", "Faeroe Islands", 
  "2021-04-23", "", "", "", "", "", "", "", "", "", "", "", "", "", "", "", 
  "", "", "", "", "", "", "", "", "", "", "", "", "", "", "", "", "", "", "", 
  289., "", "", "", 5914., 48.15, 48865., 35.308, "", "", "", "", "", "", "", 
  "", "", "", "", 80.67, ""}, {"FRO", "Europe", "Faeroe Islands", 
  "2021-04-24", "", "", "", "", "", "", "", "", "", "", "", "", "", "", "", 
  "", "", "", "", "", "", "", "", "", "", "", "", "", "", "", 17280., 11751., 
  5529., "", 403., 35.36, 24.05, 11.31, 8247., 48.15, 48865., 35.308, "", "", 
  "", "", "", "", "", "", "", "", "", 80.67, ""}, 
 {"FRO", "Europe", "Faeroe Islands", "2021-04-25", "", "", "", "", "", "", 
  "", "", "", "", "", "", "", "", "", "", "", "", "", "", "", "", "", "", "", 
  "", "", "", "", "", "", "", "", "", 465., "", "", "", 9516., 48.15, 48865., 
  35.308, "", "", "", "", "", "", "", "", "", "", "", 80.67, ""}, 
 {"FRO", "Europe", "Faeroe Islands", "2021-04-26", "", "", "", "", "", "", 
  "", "", "", "", "", "", "", "", "", "", "", "", "", "", "", "", "", "", "", 
  "", "", "", "", "", 18294., 12748., 5546., "", 526., 37.44, 26.09, 11.35, 
  10764., 38.89, 48865., 35.308, "", "", "", "", "", "", "", "", "", "", "", 
  80.67, ""}, {"FRO", "Europe", "Faeroe Islands", "2021-04-27", "", "", "", 
  "", "", "", "", "", "", "", "", "", "", "", "", "", "", "", "", "", "", "", 
  "", "", "", "", "", "", "", "", 19262., 13686., 5576., 968., 649., 39.42, 
  28.01, 11.41, 13281., 38.89, 48865., 35.308, "", "", "", "", "", "", "", 
  "", "", "", "", 80.67, ""}, {"FRO", "Europe", "Faeroe Islands", 
  "2021-04-28", "", "", "", "", "", "", "", "", "", "", "", "", "", "", "", 
  "", "", "", "", "", "", "", "", "", "", "", "", "", "", "", 20238., 14458., 
  5780., 976., 772., 41.42, 29.59, 11.83, 15799., 38.89, 48865., 35.308, "", 
  "", "", "", "", "", "", "", "", "", "", 80.67, ""}, 
 {"FRO", "Europe", "Faeroe Islands", "2021-04-29", "", "", "", "", "", "", 
  "", "", "", "", "", "", "", "", "", "", "", "", "", "", "", "", "", "", "", 
  "", "", "", "", "", "", "", "", "", 688., "", "", "", 14080., 38.89, 
  48865., 35.308, "", "", "", "", "", "", "", "", "", "", "", 80.67, ""}, 
 {"FRO", "Europe", "Faeroe Islands", "2021-04-30", "", "", "", "", "", "", 
  "", "", "", "", "", "", "", "", "", "", "", "", "", "", "", "", "", "", "", 
  "", "", "", "", "", "", "", "", "", 579., "", "", "", 11849., 38.89, 
  48865., 35.308, "", "", "", "", "", "", "", "", "", "", "", 80.67, ""}, 
 {"FRO", "Europe", "Faeroe Islands", "2021-05-01", "", "", "", "", "", "", 
  "", "", "", "", "", "", "", "", "", "", "", "", "", "", "", "", "", "", "", 
  "", "", "", "", "", "", "", "", "", 470., "", "", "", 9618., 38.89, 48865., 
  35.308, "", "", "", "", "", "", "", "", "", "", "", 80.67, ""}, 
 {"FRO", "Europe", "Faeroe Islands", "2021-05-02", "", "", "", "", "", "", 
  "", "", "", "", "", "", "", "", "", "", "", "", "", "", "", "", "", "", "", 
  "", "", "", "", "", "", "", "", "", 414., "", "", "", 8472., 38.89, 48865., 
  35.308, "", "", "", "", "", "", "", "", "", "", "", 80.67, ""}, 
 {"FRO", "Europe", "Faeroe Islands", "2021-05-03", "", "", "", "", "", "", 
  "", "", "", "", "", "", "", "", "", "", "", "", "", "", "", "", "", "", "", 
  "", "", "", "", "", "", "", "", "", 357., "", "", "", 7306., 38.89, 48865., 
  35.308, "", "", "", "", "", "", "", "", "", "", "", 80.67, ""}, 
 {"FRO", "Europe", "Faeroe Islands", "2021-05-04", "", "", "", "", "", "", 
  "", "", "", "", "", "", "", "", "", "", "", "", "", "", "", "", "", "", "", 
  "", "", "", "", "", "", "", "", "", 235., "", "", "", 4809., 38.89, 48865., 
  35.308, "", "", "", "", "", "", "", "", "", "", "", 80.67, ""}, 
 {"FRO", "Europe", "Faeroe Islands", "2021-05-05", "", "", "", "", "", "", 
  "", "", "", "", "", "", "", "", "", "", "", "", "", "", "", "", "", "", "", 
  "", "", "", "", "", "", "", "", "", 111., "", "", "", 2272., 38.89, 48865., 
  35.308, "", "", "", "", "", "", "", "", "", "", "", 80.67, ""}, 
 {"FRO", "Europe", "Faeroe Islands", "2021-05-06", "", "", "", "", "", "", 
  "", "", "", "", "", "", "", "", "", "", "", "", "", "", "", "", "", "", "", 
  "", "", "", "", "", 21128., 14743., 6385., "", 111., 43.24, 30.17, 13.07, 
  2272., 38.89, 48865., 35.308, "", "", "", "", "", "", "", "", "", "", "", 
  80.67, ""}, {"FRO", "Europe", "Faeroe Islands", "2021-05-07", "", "", "", 
  "", "", "", "", "", "", "", "", "", "", "", "", "", "", "", "", "", "", "", 
  "", "", "", "", "", "", "", "", "", "", "", "", 209., "", "", "", 4277., 
  38.89, 48865., 35.308, "", "", "", "", "", "", "", "", "", "", "", 80.67, 
  ""}, {"FRO", "Europe", "Faeroe Islands", "2021-05-08", "", "", "", "", "", 
  "", "", "", "", "", "", "", "", "", "", "", "", "", "", "", "", "", "", "", 
  "", "", "", "", "", "", 22715., 16109., 6606., "", 306., 46.49, 32.97, 
  13.52, 6262., 38.89, 48865., 35.308, "", "", "", "", "", "", "", "", "", 
  "", "", 80.67, ""}, {"FRO", "Europe", "Faeroe Islands", "2021-05-09", "", 
  "", "", "", "", "", "", "", "", "", "", "", "", "", "", "", "", "", "", "", 
  "", "", "", "", "", "", "", "", "", "", 23519., 16896., 6623., 804., 405., 
  48.13, 34.58, 13.55, 8288., 38.89, 48865., 35.308, "", "", "", "", "", "", 
  "", "", "", "", "", 80.67, ""}, {"FRO", "Europe", "Faeroe Islands", 
  "2021-05-10", "", "", "", "", "", "", "", "", "", "", "", "", "", "", "", 
  "", "", "", "", "", "", "", "", "", "", "", "", "", "", "", "", "", "", "", 
  526., "", "", "", 10764., 38.89, 48865., 35.308, "", "", "", "", "", "", 
  "", "", "", "", "", 80.67, ""}, {"FRO", "Europe", "Faeroe Islands", 
  "2021-05-11", "", "", "", "", "", "", "", "", "", "", "", "", "", "", "", 
  "", "", "", "", "", "", "", "", "", "", "", "", "", "", "", 25427., 18420., 
  7007., "", 646., 52.04, 37.7, 14.34, 13220., 38.89, 48865., 35.308, "", "", 
  "", "", "", "", "", "", "", "", "", 80.67, ""}, 
 {"FRO", "Europe", "Faeroe Islands", "2021-05-12", "", "", "", "", "", "", 
  "", "", "", "", "", "", "", "", "", "", "", "", "", "", "", "", "", "", "", 
  "", "", "", "", "", "", "", "", "", 689., "", "", "", 14100., 38.89, 
  48865., 35.308, "", "", "", "", "", "", "", "", "", "", "", 80.67, ""}, 
 {"FRO", "Europe", "Faeroe Islands", "2021-05-13", "", "", "", "", "", "", 
  "", "", "", "", "", "", "", "", "", "", "", "", "", "", "", "", "", "", "", 
  "", "", "", "", "", 26253., 19008., 7245., "", 732., 53.73, 38.9, 14.83, 
  14980., 38.89, 48865., 35.308, "", "", "", "", "", "", "", "", "", "", "", 
  80.67, ""}, {"FRO", "Europe", "Faeroe Islands", "2021-05-14", "", "", "", 
  "", "", "", "", "", "", "", "", "", "", "", "", "", "", "", "", "", "", "", 
  "", "", "", "", "", "", "", "", "", "", "", "", 653., "", "", "", 13363., 
  38.89, 48865., 35.308, "", "", "", "", "", "", "", "", "", "", "", 80.67, 
  ""}, {"FRO", "Europe", "Faeroe Islands", "2021-05-15", "", "", "", "", "", 
  "", "", "", "", "", "", "", "", "", "", "", "", "", "", "", "", "", "", "", 
  "", "", "", "", "", "", "", "", "", "", 574., "", "", "", 11747., 38.89, 
  48865., 35.308, "", "", "", "", "", "", "", "", "", "", "", 80.67, ""}, 
 {"FRO", "Europe", "Faeroe Islands", "2021-05-16", "", "", "", "", "", "", 
  "", "", "", "", "", "", "", "", "", "", "", "", "", "", "", "", "", "", "", 
  "", "", "", "", "", 26977., 19153., 7824., "", 494., 55.21, 39.2, 16.01, 
  10109., 38.89, 48865., 35.308, "", "", "", "", "", "", "", "", "", "", "", 
  80.67, ""}, {"FRO", "Europe", "Faeroe Islands", "2021-05-17", "", "", "", 
  "", "", "", "", "", "", "", "", "", "", "", "", "", "", "", "", "", "", "", 
  "", "", "", "", "", "", "", "", "", "", "", "", 374., "", "", "", 7654., 
  38.89, 48865., 35.308, "", "", "", "", "", "", "", "", "", "", "", 80.67, 
  ""}, {"FRO", "Europe", "Faeroe Islands", "2021-05-18", "", "", "", "", "", 
  "", "", "", "", "", "", "", "", "", "", "", "", "", "", "", "", "", "", "", 
  "", "", "", "", "", "", "", "", "", "", 255., "", "", "", 5218., 38.89, 
  48865., 35.308, "", "", "", "", "", "", "", "", "", "", "", 80.67, ""}, 
 {"FRO", "Europe", "Faeroe Islands", "2021-05-19", "", "", "", "", "", "", 
  "", "", "", "", "", "", "", "", "", "", "", "", "", "", "", "", "", "", "", 
  "", "", "", "", "", "", "", "", "", 213., "", "", "", 4359., 38.89, 48865., 
  35.308, "", "", "", "", "", "", "", "", "", "", "", 80.67, ""}, 
 {"FRO", "Europe", "Faeroe Islands", "2021-05-20", "", "", "", "", "", "", 
  "", "", "", "", "", "", "", "", "", "", "", "", "", "", "", "", "", "", "", 
  "", "", "", "", "", "", "", "", "", 170., "", "", "", 3479., 38.89, 48865., 
  35.308, "", "", "", "", "", "", "", "", "", "", "", 80.67, ""}, 
 {"FRO", "Europe", "Faeroe Islands", "2021-05-21", "", "", "", "", "", "", 
  "", "", "", "", "", "", "", "", "", "", "", "", "", "", "", "", "", "", "", 
  "", "", "", "", "", "", "", "", "", 153., "", "", "", 3131., 38.89, 48865., 
  35.308, "", "", "", "", "", "", "", "", "", "", "", 80.67, ""}, 
 {"FRO", "Europe", "Faeroe Islands", "2021-05-22", "", "", "", "", "", "", 
  "", "", "", "", "", "", "", "", "", "", "", "", "", "", "", "", "", "", "", 
  "", "", "", "", "", 27681., 19206., 8475., "", 135., 56.65, 39.3, 17.34, 
  2763., 38.89, 48865., 35.308, "", "", "", "", "", "", "", "", "", "", "", 
  80.67, ""}, {"FRO", "Europe", "Faeroe Islands", "2021-05-23", "", "", "", 
  "", "", "", "", "", "", "", "", "", "", "", "", "", "", "", "", "", "", "", 
  "", "", "", "", "", "", "", "", 28646., 19442., 9204., 965., 238., 58.62, 
  39.79, 18.84, 4871., 38.89, 48865., 35.308, "", "", "", "", "", "", "", "", 
  "", "", "", 80.67, ""}, {"FRO", "Europe", "Faeroe Islands", "2021-05-24", 
  "", "", "", "", "", "", "", "", "", "", "", "", "", "", "", "", "", "", "", 
  "", "", "", "", "", "", "", "", "", "", "", 29668., 20071., 9597., 1022., 
  368., 60.71, 41.07, 19.64, 7531., 38.89, 48865., 35.308, "", "", "", "", 
  "", "", "", "", "", "", "", 80.67, ""}, {"FRO", "Europe", "Faeroe Islands", 
  "2021-05-25", "", "", "", "", "", "", "", "", "", "", "", "", "", "", "", 
  "", "", "", "", "", "", "", "", "", "", "", "", "", "", "", 30184., 20321., 
  9863., 516., 425., 61.77, 41.59, 20.18, 8697., 38.89, 48865., 35.308, "", 
  "", "", "", "", "", "", "", "", "", "", 80.67, ""}, 
 {"FRO", "Europe", "Faeroe Islands", "2021-05-26", "", "", "", "", "", "", 
  "", "", "", "", "", "", "", "", "", "", "", "", "", "", "", "", "", "", "", 
  "", "", "", "", "", 30719., 20450., 10269., 535., 484., 62.87, 41.85, 
  21.02, 9905., 38.89, 48865., 35.308, "", "", "", "", "", "", "", "", "", 
  "", "", 80.67, ""}, {"FRO", "Europe", "Faeroe Islands", "2021-05-27", "", 
  "", "", "", "", "", "", "", "", "", "", "", "", "", "", "", "", "", "", "", 
  "", "", "", "", "", "", "", "", "", "", "", "", "", "", 590., "", "", "", 
  12074., 38.89, 48865., 35.308, "", "", "", "", "", "", "", "", "", "", "", 
  80.67, ""}, {"FRO", "Europe", "Faeroe Islands", "2021-05-28", "", "", "", 
  "", "", "", "", "", "", "", "", "", "", "", "", "", "", "", "", "", "", "", 
  "", "", "", "", "", "", "", "", 32440., 20679., 11761., "", 697., 66.39, 
  42.32, 24.07, 14264., 38.89, 48865., 35.308, "", "", "", "", "", "", "", 
  "", "", "", "", 80.67, ""}, {"FRO", "Europe", "Faeroe Islands", 
  "2021-05-29", "", "", "", "", "", "", "", "", "", "", "", "", "", "", "", 
  "", "", "", "", "", "", "", "", "", "", "", "", "", "", "", "", "", "", "", 
  691., "", "", "", 14141., 38.89, 48865., 35.308, "", "", "", "", "", "", 
  "", "", "", "", "", 80.67, ""}, {"FRO", "Europe", "Faeroe Islands", 
  "2021-05-30", "", "", "", "", "", "", "", "", "", "", "", "", "", "", "", 
  "", "", "", "", "", "", "", "", "", "", "", "", "", "", "", 32593., 20712., 
  11881., "", 564., 66.7, 42.39, 24.31, 11542., 38.89, 48865., 35.308, "", 
  "", "", "", "", "", "", "", "", "", "", 80.67, ""}, 
 {"FRO", "Europe", "Faeroe Islands", "2021-05-31", "", "", "", "", "", "", 
  "", "", "", "", "", "", "", "", "", "", "", "", "", "", "", "", "", "", "", 
  "", "", "", "", "", "", "", "", "", 471., "", "", "", 9639., 38.89, 48865., 
  35.308, "", "", "", "", "", "", "", "", "", "", "", 80.67, ""}, 
 {"FRO", "Europe", "Faeroe Islands", "2021-06-01", "", "", "", "", "", "", 
  "", "", "", "", "", "", "", "", "", "", "", "", "", "", "", "", "", "", "", 
  "", "", "", "", "", "", "", "", "", 450., "", "", "", 9209., 38.89, 48865., 
  35.308, "", "", "", "", "", "", "", "", "", "", "", 80.67, ""}, 
 {"FRO", "Europe", "Faeroe Islands", "2021-06-02", "", "", "", "", "", "", 
  "", "", "", "", "", "", "", "", "", "", "", "", "", "", "", "", "", "", "", 
  "", "", "", "", "", "", "", "", "", 427., "", "", "", 8738., 38.89, 48865., 
  35.308, "", "", "", "", "", "", "", "", "", "", "", 80.67, ""}, 
 {"FRO", "Europe", "Faeroe Islands", "2021-06-03", "", "", "", "", "", "", 
  "", "", "", "", "", "", "", "", "", "", "", "", "", "", "", "", "", "", "", 
  "", "", "", "", "", 34082., 21007., 13075., "", 358., 69.75, 42.99, 26.76, 
  7326., 38.89, 48865., 35.308, "", "", "", "", "", "", "", "", "", "", "", 
  80.67, ""}, {"FRO", "Europe", "Faeroe Islands", "2021-06-04", "", "", "", 
  "", "", "", "", "", "", "", "", "", "", "", "", "", "", "", "", "", "", "", 
  "", "", "", "", "", "", "", "", 34552., 21408., 13144., 470., 302., 70.71, 
  43.81, 26.9, 6180., 38.89, 48865., 35.308, "", "", "", "", "", "", "", "", 
  "", "", "", 80.67, ""}, {"FRO", "Europe", "Faeroe Islands", "2021-06-05", 
  "", "", "", "", "", "", "", "", "", "", "", "", "", "", "", "", "", "", "", 
  "", "", "", "", "", "", "", "", "", "", "", "", "", "", "", 361., "", "", 
  "", 7388., 38.89, 48865., 35.308, "", "", "", "", "", "", "", "", "", "", 
  "", 80.67, ""}, {"FRO", "Europe", "Faeroe Islands", "2021-06-06", "", "", 
  "", "", "", "", "", "", "", "", "", "", "", "", "", "", "", "", "", "", "", 
  "", "", "", "", "", "", "", "", "", 35537., 21883., 13654., "", 421., 
  72.72, 44.78, 27.94, 8616., 38.89, 48865., 35.308, "", "", "", "", "", "", 
  "", "", "", "", "", 80.67, ""}, {"FRO", "Europe", "Faeroe Islands", 
  "2021-06-07", "", "", "", "", "", "", "", "", "", "", "", "", "", "", "", 
  "", "", "", "", "", "", "", "", "", "", "", "", "", "", "", 36442., 22511., 
  13931., 905., 497., 74.58, 46.07, 28.51, 10171., 38.89, 48865., 35.308, "", 
  "", "", "", "", "", "", "", "", "", "", 80.67, ""}, 
 {"FLK", "South America", "Falkland Islands", "2021-02-07", "", "", "", "", 
  "", "", "", "", "", "", "", "", "", "", "", "", "", "", "", "", "", "", "", 
  "", "", "", "", "", "", "", 0., 0., "", "", "", 0., 0., "", "", "", 3483., 
  "", "", "", "", "", "", "", "", "", "", "", "", 81.44, ""}, 
 {"FLK", "South America", "Falkland Islands", "2021-02-08", "", "", "", "", 
  "", "", "", "", "", "", "", "", "", "", "", "", "", "", "", "", "", "", "", 
  "", "", "", "", "", "", "", "", "", "", "", 189., "", "", "", 54264., "", 
  3483., "", "", "", "", "", "", "", "", "", "", "", "", 81.44, ""}, 
 {"FLK", "South America", "Falkland Islands", "2021-02-09", "", "", "", "", 
  "", "", "", "", "", "", "", "", "", "", "", "", "", "", "", "", "", "", "", 
  "", "", "", "", "", "", "", "", "", "", "", 189., "", "", "", 54264., "", 
  3483., "", "", "", "", "", "", "", "", "", "", "", "", 81.44, ""}, 
 {"FLK", "South America", "Falkland Islands", "2021-02-10", "", "", "", "", 
  "", "", "", "", "", "", "", "", "", "", "", "", "", "", "", "", "", "", "", 
  "", "", "", "", "", "", "", "", "", "", "", 189., "", "", "", 54264., "", 
  3483., "", "", "", "", "", "", "", "", "", "", "", "", 81.44, ""}, 
 {"FLK", "South America", "Falkland Islands", "2021-02-11", "", "", "", "", 
  "", "", "", "", "", "", "", "", "", "", "", "", "", "", "", "", "", "", "", 
  "", "", "", "", "", "", "", "", "", "", "", 189., "", "", "", 54264., "", 
  3483., "", "", "", "", "", "", "", "", "", "", "", "", 81.44, ""}, 
 {"FLK", "South America", "Falkland Islands", "2021-02-12", "", "", "", "", 
  "", "", "", "", "", "", "", "", "", "", "", "", "", "", "", "", "", "", "", 
  "", "", "", "", "", "", "", "", "", "", "", 189., "", "", "", 54264., "", 
  3483., "", "", "", "", "", "", "", "", "", "", "", "", 81.44, ""}, 
 {"FLK", "South America", "Falkland Islands", "2021-02-13", "", "", "", "", 
  "", "", "", "", "", "", "", "", "", "", "", "", "", "", "", "", "", "", "", 
  "", "", "", "", "", "", "", "", "", "", "", 189., "", "", "", 54264., "", 
  3483., "", "", "", "", "", "", "", "", "", "", "", "", 81.44, ""}, 
 {"FLK", "South America", "Falkland Islands", "2021-02-14", "", "", "", "", 
  "", "", "", "", "", "", "", "", "", "", "", "", "", "", "", "", "", "", "", 
  "", "", "", "", "", "", "", "", "", "", "", 189., "", "", "", 54264., "", 
  3483., "", "", "", "", "", "", "", "", "", "", "", "", 81.44, ""}, 
 {"FLK", "South America", "Falkland Islands", "2021-02-15", "", "", "", "", 
  "", "", "", "", "", "", "", "", "", "", "", "", "", "", "", "", "", "", "", 
  "", "", "", "", "", "", "", 1515., 1515., "", "", 189., 43.5, 43.5, "", 
  54264., "", 3483., "", "", "", "", "", "", "", "", "", "", "", "", 81.44, 
  ""}, {"FLK", "South America", "Falkland Islands", "2021-02-16", "", "", "", 
  "", "", "", "", "", "", "", "", "", "", "", "", "", "", "", "", "", "", "", 
  "", "", "", "", "", "", "", "", "", "", "", "", 167., "", "", "", 47947., 
  "", 3483., "", "", "", "", "", "", "", "", "", "", "", "", 81.44, ""}, 
 {"FLK", "South America", "Falkland Islands", "2021-02-17", "", "", "", "", 
  "", "", "", "", "", "", "", "", "", "", "", "", "", "", "", "", "", "", "", 
  "", "", "", "", "", "", "", "", "", "", "", 144., "", "", "", 41344., "", 
  3483., "", "", "", "", "", "", "", "", "", "", "", "", 81.44, ""}, 
 {"FLK", "South America", "Falkland Islands", "2021-02-18", "", "", "", "", 
  "", "", "", "", "", "", "", "", "", "", "", "", "", "", "", "", "", "", "", 
  "", "", "", "", "", "", "", "", "", "", "", 122., "", "", "", 35027., "", 
  3483., "", "", "", "", "", "", "", "", "", "", "", "", 81.44, ""}, 
 {"FLK", "South America", "Falkland Islands", "2021-02-19", "", "", "", "", 
  "", "", "", "", "", "", "", "", "", "", "", "", "", "", "", "", "", "", "", 
  "", "", "", "", "", "", "", "", "", "", "", 99., "", "", "", 28424., "", 
  3483., "", "", "", "", "", "", "", "", "", "", "", "", 81.44, ""}, 
 {"FLK", "South America", "Falkland Islands", "2021-02-20", "", "", "", "", 
  "", "", "", "", "", "", "", "", "", "", "", "", "", "", "", "", "", "", "", 
  "", "", "", "", "", "", "", "", "", "", "", 76., "", "", "", 21820., "", 
  3483., "", "", "", "", "", "", "", "", "", "", "", "", 81.44, ""}, 
 {"FLK", "South America", "Falkland Islands", "2021-02-21", "", "", "", "", 
  "", "", "", "", "", "", "", "", "", "", "", "", "", "", "", "", "", "", "", 
  "", "", "", "", "", "", "", "", "", "", "", 54., "", "", "", 15504., "", 
  3483., "", "", "", "", "", "", "", "", "", "", "", "", 81.44, ""}, 
 {"FLK", "South America", "Falkland Islands", "2021-02-22", "", "", "", "", 
  "", "", "", "", "", "", "", "", "", "", "", "", "", "", "", "", "", "", "", 
  "", "", "", "", "", "", "", 1732., 1732., "", "", 31., 49.73, 49.73, "", 
  8900., "", 3483., "", "", "", "", "", "", "", "", "", "", "", "", 81.44, 
  ""}, {"FLK", "South America", "Falkland Islands", "2021-02-23", "", "", "", 
  "", "", "", "", "", "", "", "", "", "", "", "", "", "", "", "", "", "", "", 
  "", "", "", "", "", "", "", "", "", "", "", "", 29., "", "", "", 8326., "", 
  3483., "", "", "", "", "", "", "", "", "", "", "", "", 81.44, ""}, 
 {"FLK", "South America", "Falkland Islands", "2021-02-24", "", "", "", "", 
  "", "", "", "", "", "", "", "", "", "", "", "", "", "", "", "", "", "", "", 
  "", "", "", "", "", "", "", "", "", "", "", 26., "", "", "", 7465., "", 
  3483., "", "", "", "", "", "", "", "", "", "", "", "", 81.44, ""}, 
 {"FLK", "South America", "Falkland Islands", "2021-02-25", "", "", "", "", 
  "", "", "", "", "", "", "", "", "", "", "", "", "", "", "", "", "", "", "", 
  "", "", "", "", "", "", "", "", "", "", "", 24., "", "", "", 6891., "", 
  3483., "", "", "", "", "", "", "", "", "", "", "", "", 81.44, ""}, 
 {"FLK", "South America", "Falkland Islands", "2021-02-26", "", "", "", "", 
  "", "", "", "", "", "", "", "", "", "", "", "", "", "", "", "", "", "", "", 
  "", "", "", "", "", "", "", "", "", "", "", 21., "", "", "", 6029., "", 
  3483., "", "", "", "", "", "", "", "", "", "", "", "", 81.44, ""}, 
 {"FLK", "South America", "Falkland Islands", "2021-02-27", "", "", "", "", 
  "", "", "", "", "", "", "", "", "", "", "", "", "", "", "", "", "", "", "", 
  "", "", "", "", "", "", "", "", "", "", "", 19., "", "", "", 5455., "", 
  3483., "", "", "", "", "", "", "", "", "", "", "", "", 81.44, ""}, 
 {"FLK", "South America", "Falkland Islands", "2021-02-28", "", "", "", "", 
  "", "", "", "", "", "", "", "", "", "", "", "", "", "", "", "", "", "", "", 
  "", "", "", "", "", "", "", "", "", "", "", 17., "", "", "", 4881., "", 
  3483., "", "", "", "", "", "", "", "", "", "", "", "", 81.44, ""}, 
 {"FLK", "South America", "Falkland Islands", "2021-03-01", "", "", "", "", 
  "", "", "", "", "", "", "", "", "", "", "", "", "", "", "", "", "", "", "", 
  "", "", "", "", "", "", "", "", "", "", "", 14., "", "", "", 4020., "", 
  3483., "", "", "", "", "", "", "", "", "", "", "", "", 81.44, ""}, 
 {"FLK", "South America", "Falkland Islands", "2021-03-02", "", "", "", "", 
  "", "", "", "", "", "", "", "", "", "", "", "", "", "", "", "", "", "", "", 
  "", "", "", "", "", "", "", "", "", "", "", 14., "", "", "", 4020., "", 
  3483., "", "", "", "", "", "", "", "", "", "", "", "", 81.44, ""}, 
 {"FLK", "South America", "Falkland Islands", "2021-03-03", "", "", "", "", 
  "", "", "", "", "", "", "", "", "", "", "", "", "", "", "", "", "", "", "", 
  "", "", "", "", "", "", "", "", "", "", "", 14., "", "", "", 4020., "", 
  3483., "", "", "", "", "", "", "", "", "", "", "", "", 81.44, ""}, 
 {"FLK", "South America", "Falkland Islands", "2021-03-04", "", "", "", "", 
  "", "", "", "", "", "", "", "", "", "", "", "", "", "", "", "", "", "", "", 
  "", "", "", "", "", "", "", "", "", "", "", 14., "", "", "", 4020., "", 
  3483., "", "", "", "", "", "", "", "", "", "", "", "", 81.44, ""}, 
 {"FLK", "South America", "Falkland Islands", "2021-03-05", "", "", "", "", 
  "", "", "", "", "", "", "", "", "", "", "", "", "", "", "", "", "", "", "", 
  "", "", "", "", "", "", "", "", "", "", "", 14., "", "", "", 4020., "", 
  3483., "", "", "", "", "", "", "", "", "", "", "", "", 81.44, ""}, 
 {"FLK", "South America", "Falkland Islands", "2021-03-06", "", "", "", "", 
  "", "", "", "", "", "", "", "", "", "", "", "", "", "", "", "", "", "", "", 
  "", "", "", "", "", "", "", "", "", "", "", 14., "", "", "", 4020., "", 
  3483., "", "", "", "", "", "", "", "", "", "", "", "", 81.44, ""}, 
 {"FLK", "South America", "Falkland Islands", "2021-03-07", "", "", "", "", 
  "", "", "", "", "", "", "", "", "", "", "", "", "", "", "", "", "", "", "", 
  "", "", "", "", "", "", "", "", "", "", "", 14., "", "", "", 4020., "", 
  3483., "", "", "", "", "", "", "", "", "", "", "", "", 81.44, ""}, 
 {"FLK", "South America", "Falkland Islands", "2021-03-08", "", "", "", "", 
  "", "", "", "", "", "", "", "", "", "", "", "", "", "", "", "", "", "", "", 
  "", "", "", "", "", "", "", "", "", "", "", 14., "", "", "", 4020., "", 
  3483., "", "", "", "", "", "", "", "", "", "", "", "", 81.44, ""}, 
 {"FLK", "South America", "Falkland Islands", "2021-03-09", "", "", "", "", 
  "", "", "", "", "", "", "", "", "", "", "", "", "", "", "", "", "", "", "", 
  "", "", "", "", "", "", "", "", "", "", "", 14., "", "", "", 4020., "", 
  3483., "", "", "", "", "", "", "", "", "", "", "", "", 81.44, ""}, 
 {"FLK", "South America", "Falkland Islands", "2021-03-10", "", "", "", "", 
  "", "", "", "", "", "", "", "", "", "", "", "", "", "", "", "", "", "", "", 
  "", "", "", "", "", "", "", "", "", "", "", 14., "", "", "", 4020., "", 
  3483., "", "", "", "", "", "", "", "", "", "", "", "", 81.44, ""}, 
 {"FLK", "South America", "Falkland Islands", "2021-03-11", "", "", "", "", 
  "", "", "", "", "", "", "", "", "", "", "", "", "", "", "", "", "", "", "", 
  "", "", "", "", "", "", "", "", "", "", "", 14., "", "", "", 4020., "", 
  3483., "", "", "", "", "", "", "", "", "", "", "", "", 81.44, ""}, 
 {"FLK", "South America", "Falkland Islands", "2021-03-12", "", "", "", "", 
  "", "", "", "", "", "", "", "", "", "", "", "", "", "", "", "", "", "", "", 
  "", "", "", "", "", "", "", "", "", "", "", 14., "", "", "", 4020., "", 
  3483., "", "", "", "", "", "", "", "", "", "", "", "", 81.44, ""}, 
 {"FLK", "South America", "Falkland Islands", "2021-03-13", "", "", "", "", 
  "", "", "", "", "", "", "", "", "", "", "", "", "", "", "", "", "", "", "", 
  "", "", "", "", "", "", "", "", "", "", "", 14., "", "", "", 4020., "", 
  3483., "", "", "", "", "", "", "", "", "", "", "", "", 81.44, ""}, 
 {"FLK", "South America", "Falkland Islands", "2021-03-14", "", "", "", "", 
  "", "", "", "", "", "", "", "", "", "", "", "", "", "", "", "", "", "", "", 
  "", "", "", "", "", "", "", "", "", "", "", 14., "", "", "", 4020., "", 
  3483., "", "", "", "", "", "", "", "", "", "", "", "", 81.44, ""}, 
 {"FLK", "South America", "Falkland Islands", "2021-03-15", "", "", "", "", 
  "", "", "", "", "", "", "", "", "", "", "", "", "", "", "", "", "", "", "", 
  "", "", "", "", "", "", "", "", "", "", "", 14., "", "", "", 4020., "", 
  3483., "", "", "", "", "", "", "", "", "", "", "", "", 81.44, ""}, 
 {"FLK", "South America", "Falkland Islands", "2021-03-16", "", "", "", "", 
  "", "", "", "", "", "", "", "", "", "", "", "", "", "", "", "", "", "", "", 
  "", "", "", "", "", "", "", "", "", "", "", 14., "", "", "", 4020., "", 
  3483., "", "", "", "", "", "", "", "", "", "", "", "", 81.44, ""}, 
 {"FLK", "South America", "Falkland Islands", "2021-03-17", "", "", "", "", 
  "", "", "", "", "", "", "", "", "", "", "", "", "", "", "", "", "", "", "", 
  "", "", "", "", "", "", "", "", "", "", "", 14., "", "", "", 4020., "", 
  3483., "", "", "", "", "", "", "", "", "", "", "", "", 81.44, ""}, 
 {"FLK", "South America", "Falkland Islands", "2021-03-18", "", "", "", "", 
  "", "", "", "", "", "", "", "", "", "", "", "", "", "", "", "", "", "", "", 
  "", "", "", "", "", "", "", "", "", "", "", 14., "", "", "", 4020., "", 
  3483., "", "", "", "", "", "", "", "", "", "", "", "", 81.44, ""}, 
 {"FLK", "South America", "Falkland Islands", "2021-03-19", "", "", "", "", 
  "", "", "", "", "", "", "", "", "", "", "", "", "", "", "", "", "", "", "", 
  "", "", "", "", "", "", "", "", "", "", "", 14., "", "", "", 4020., "", 
  3483., "", "", "", "", "", "", "", "", "", "", "", "", 81.44, ""}, 
 {"FLK", "South America", "Falkland Islands", "2021-03-20", "", "", "", "", 
  "", "", "", "", "", "", "", "", "", "", "", "", "", "", "", "", "", "", "", 
  "", "", "", "", "", "", "", "", "", "", "", 14., "", "", "", 4020., "", 
  3483., "", "", "", "", "", "", "", "", "", "", "", "", 81.44, ""}, 
 {"FLK", "South America", "Falkland Islands", "2021-03-21", "", "", "", "", 
  "", "", "", "", "", "", "", "", "", "", "", "", "", "", "", "", "", "", "", 
  "", "", "", "", "", "", "", "", "", "", "", 14., "", "", "", 4020., "", 
  3483., "", "", "", "", "", "", "", "", "", "", "", "", 81.44, ""}, 
 {"FLK", "South America", "Falkland Islands", "2021-03-22", "", "", "", "", 
  "", "", "", "", "", "", "", "", "", "", "", "", "", "", "", "", "", "", "", 
  "", "", "", "", "", "", "", "", "", "", "", 14., "", "", "", 4020., "", 
  3483., "", "", "", "", "", "", "", "", "", "", "", "", 81.44, ""}, 
 {"FLK", "South America", "Falkland Islands", "2021-03-23", "", "", "", "", 
  "", "", "", "", "", "", "", "", "", "", "", "", "", "", "", "", "", "", "", 
  "", "", "", "", "", "", "", "", "", "", "", 14., "", "", "", 4020., "", 
  3483., "", "", "", "", "", "", "", "", "", "", "", "", 81.44, ""}, 
 {"FLK", "South America", "Falkland Islands", "2021-03-24", "", "", "", "", 
  "", "", "", "", "", "", "", "", "", "", "", "", "", "", "", "", "", "", "", 
  "", "", "", "", "", "", "", "", "", "", "", 14., "", "", "", 4020., "", 
  3483., "", "", "", "", "", "", "", "", "", "", "", "", 81.44, ""}, 
 {"FLK", "South America", "Falkland Islands", "2021-03-25", "", "", "", "", 
  "", "", "", "", "", "", "", "", "", "", "", "", "", "", "", "", "", "", "", 
  "", "", "", "", "", "", "", "", "", "", "", 14., "", "", "", 4020., "", 
  3483., "", "", "", "", "", "", "", "", "", "", "", "", 81.44, ""}, 
 {"FLK", "South America", "Falkland Islands", "2021-03-26", "", "", "", "", 
  "", "", "", "", "", "", "", "", "", "", "", "", "", "", "", "", "", "", "", 
  "", "", "", "", "", "", "", 2187., 2187., "", "", 14., 62.79, 62.79, "", 
  4020., "", 3483., "", "", "", "", "", "", "", "", "", "", "", "", 81.44, 
  ""}, {"FLK", "South America", "Falkland Islands", "2021-03-27", "", "", "", 
  "", "", "", "", "", "", "", "", "", "", "", "", "", "", "", "", "", "", "", 
  "", "", "", "", "", "", "", "", "", "", "", "", 38., "", "", "", 10910., 
  "", 3483., "", "", "", "", "", "", "", "", "", "", "", "", 81.44, ""}, 
 {"FLK", "South America", "Falkland Islands", "2021-03-28", "", "", "", "", 
  "", "", "", "", "", "", "", "", "", "", "", "", "", "", "", "", "", "", "", 
  "", "", "", "", "", "", "", "", "", "", "", 61., "", "", "", 17514., "", 
  3483., "", "", "", "", "", "", "", "", "", "", "", "", 81.44, ""}, 
 {"FLK", "South America", "Falkland Islands", "2021-03-29", "", "", "", "", 
  "", "", "", "", "", "", "", "", "", "", "", "", "", "", "", "", "", "", "", 
  "", "", "", "", "", "", "", "", "", "", "", 84., "", "", "", 24117., "", 
  3483., "", "", "", "", "", "", "", "", "", "", "", "", 81.44, ""}, 
 {"FLK", "South America", "Falkland Islands", "2021-03-30", "", "", "", "", 
  "", "", "", "", "", "", "", "", "", "", "", "", "", "", "", "", "", "", "", 
  "", "", "", "", "", "", "", "", "", "", "", 108., "", "", "", 31008., "", 
  3483., "", "", "", "", "", "", "", "", "", "", "", "", 81.44, ""}, 
 {"FLK", "South America", "Falkland Islands", "2021-03-31", "", "", "", "", 
  "", "", "", "", "", "", "", "", "", "", "", "", "", "", "", "", "", "", "", 
  "", "", "", "", "", "", "", "", "", "", "", 131., "", "", "", 37611., "", 
  3483., "", "", "", "", "", "", "", "", "", "", "", "", 81.44, ""}, 
 {"FLK", "South America", "Falkland Islands", "2021-04-01", "", "", "", "", 
  "", "", "", "", "", "", "", "", "", "", "", "", "", "", "", "", "", "", "", 
  "", "", "", "", "", "", "", "", "", "", "", 155., "", "", "", 44502., "", 
  3483., "", "", "", "", "", "", "", "", "", "", "", "", 81.44, ""}, 
 {"FLK", "South America", "Falkland Islands", "2021-04-02", "", "", "", "", 
  "", "", "", "", "", "", "", "", "", "", "", "", "", "", "", "", "", "", "", 
  "", "", "", "", "", "", "", "", "", "", "", 178., "", "", "", 51105., "", 
  3483., "", "", "", "", "", "", "", "", "", "", "", "", 81.44, ""}, 
 {"FLK", "South America", "Falkland Islands", "2021-04-03", "", "", "", "", 
  "", "", "", "", "", "", "", "", "", "", "", "", "", "", "", "", "", "", "", 
  "", "", "", "", "", "", "", "", "", "", "", 178., "", "", "", 51105., "", 
  3483., "", "", "", "", "", "", "", "", "", "", "", "", 81.44, ""}, 
 {"FLK", "South America", "Falkland Islands", "2021-04-04", "", "", "", "", 
  "", "", "", "", "", "", "", "", "", "", "", "", "", "", "", "", "", "", "", 
  "", "", "", "", "", "", "", "", "", "", "", 178., "", "", "", 51105., "", 
  3483., "", "", "", "", "", "", "", "", "", "", "", "", 81.44, ""}, 
 {"FLK", "South America", "Falkland Islands", "2021-04-05", "", "", "", "", 
  "", "", "", "", "", "", "", "", "", "", "", "", "", "", "", "", "", "", "", 
  "", "", "", "", "", "", "", "", "", "", "", 178., "", "", "", 51105., "", 
  3483., "", "", "", "", "", "", "", "", "", "", "", "", 81.44, ""}, 
 {"FLK", "South America", "Falkland Islands", "2021-04-06", "", "", "", "", 
  "", "", "", "", "", "", "", "", "", "", "", "", "", "", "", "", "", "", "", 
  "", "", "", "", "", "", "", "", "", "", "", 178., "", "", "", 51105., "", 
  3483., "", "", "", "", "", "", "", "", "", "", "", "", 81.44, ""}, 
 {"FLK", "South America", "Falkland Islands", "2021-04-07", "", "", "", "", 
  "", "", "", "", "", "", "", "", "", "", "", "", "", "", "", "", "", "", "", 
  "", "", "", "", "", "", "", 4322., 2605., 1717., "", 178., 124.09, 74.79, 
  49.3, 51105., "", 3483., "", "", "", "", "", "", "", "", "", "", "", "", 
  81.44, ""}, {"FLK", "South America", "Falkland Islands", "2021-04-08", "", 
  "", "", "", "", "", "", "", "", "", "", "", "", "", "", "", "", "", "", "", 
  "", "", "", "", "", "", "", "", "", "", "", "", "", "", 154., "", "", "", 
  44215., "", 3483., "", "", "", "", "", "", "", "", "", "", "", "", 81.44, 
  ""}, {"FLK", "South America", "Falkland Islands", "2021-04-09", "", "", "", 
  "", "", "", "", "", "", "", "", "", "", "", "", "", "", "", "", "", "", "", 
  "", "", "", "", "", "", "", "", "", "", "", "", 131., "", "", "", 37611., 
  "", 3483., "", "", "", "", "", "", "", "", "", "", "", "", 81.44, ""}, 
 {"FLK", "South America", "Falkland Islands", "2021-04-10", "", "", "", "", 
  "", "", "", "", "", "", "", "", "", "", "", "", "", "", "", "", "", "", "", 
  "", "", "", "", "", "", "", "", "", "", "", 107., "", "", "", 30721., "", 
  3483., "", "", "", "", "", "", "", "", "", "", "", "", 81.44, ""}, 
 {"FLK", "South America", "Falkland Islands", "2021-04-11", "", "", "", "", 
  "", "", "", "", "", "", "", "", "", "", "", "", "", "", "", "", "", "", "", 
  "", "", "", "", "", "", "", "", "", "", "", 83., "", "", "", 23830., "", 
  3483., "", "", "", "", "", "", "", "", "", "", "", "", 81.44, ""}, 
 {"FLK", "South America", "Falkland Islands", "2021-04-12", "", "", "", "", 
  "", "", "", "", "", "", "", "", "", "", "", "", "", "", "", "", "", "", "", 
  "", "", "", "", "", "", "", "", "", "", "", 60., "", "", "", 17227., "", 
  3483., "", "", "", "", "", "", "", "", "", "", "", "", 81.44, ""}, 
 {"FLK", "South America", "Falkland Islands", "2021-04-13", "", "", "", "", 
  "", "", "", "", "", "", "", "", "", "", "", "", "", "", "", "", "", "", "", 
  "", "", "", "", "", "", "", "", "", "", "", 36., "", "", "", 10336., "", 
  3483., "", "", "", "", "", "", "", "", "", "", "", "", 81.44, ""}, 
 {"FLK", "South America", "Falkland Islands", "2021-04-14", "", "", "", "", 
  "", "", "", "", "", "", "", "", "", "", "", "", "", "", "", "", "", "", "", 
  "", "", "", "", "", "", "", 4407., 2632., 1775., "", 12., 126.53, 75.57, 
  50.96, 3445., "", 3483., "", "", "", "", "", "", "", "", "", "", "", "", 
  81.44, ""}, {"FJI", "Oceania", "Fiji", "2020-01-30", "", "", "", "", "", 
  "", "", "", "", "", "", "", "", "", "", "", "", "", "", "", "", "", 3., 
  0.003, "", "", "", "", "", "tests performed", "", "", "", "", "", "", "", 
  "", "", 11.11, 896444., 49.562, 28.6, 6.224, 3.284, 8702.975, 1.4, 412.82, 
  14.49, 10.2, 34.8, "", 2.3, 67.44, 0.743}, {"FJI", "Oceania", "Fiji", 
  "2020-01-31", "", "", "", "", "", "", "", "", "", "", "", "", "", "", "", 
  "", "", "", "", "", "", "", "", "", "", "", "", "", "", "tests performed", 
  "", "", "", "", "", "", "", "", "", 11.11, 896444., 49.562, 28.6, 6.224, 
  3.284, 8702.975, 1.4, 412.82, 14.49, 10.2, 34.8, "", 2.3, 67.44, 0.743}, 
 {"FJI", "Oceania", "Fiji", "2020-02-01", "", "", "", "", "", "", "", "", "", 
  "", "", "", "", "", "", "", "", "", "", "", "", "", "", "", "", "", "", "", 
  "", "tests performed", "", "", "", "", "", "", "", "", "", 11.11, 896444., 
  49.562, 28.6, 6.224, 3.284, 8702.975, 1.4, 412.82, 14.49, 10.2, 34.8, "", 
  2.3, 67.44, 0.743}, {"FJI", "Oceania", "Fiji", "2020-02-02", "", "", "", 
  "", "", "", "", "", "", "", "", "", "", "", "", "", "", "", "", "", "", "", 
  "", "", "", "", "", "", "", "tests performed", "", "", "", "", "", "", "", 
  "", "", 11.11, 896444., 49.562, 28.6, 6.224, 3.284, 8702.975, 1.4, 412.82, 
  14.49, 10.2, 34.8, "", 2.3, 67.44, 0.743}, {"FJI", "Oceania", "Fiji", 
  "2020-02-03", "", "", "", "", "", "", "", "", "", "", "", "", "", "", "", 
  "", "", "", "", "", "", "", "", "", "", "", "", "", "", "tests performed", 
  "", "", "", "", "", "", "", "", "", 19.44, 896444., 49.562, 28.6, 6.224, 
  3.284, 8702.975, 1.4, 412.82, 14.49, 10.2, 34.8, "", 2.3, 67.44, 0.743}, 
 {"FJI", "Oceania", "Fiji", "2020-02-04", "", "", "", "", "", "", "", "", "", 
  "", "", "", "", "", "", "", "", "", "", "", "", "", "", "", "", "", "", "", 
  "", "tests performed", "", "", "", "", "", "", "", "", "", 19.44, 896444., 
  49.562, 28.6, 6.224, 3.284, 8702.975, 1.4, 412.82, 14.49, 10.2, 34.8, "", 
  2.3, 67.44, 0.743}, {"FJI", "Oceania", "Fiji", "2020-02-05", "", "", "", 
  "", "", "", "", "", "", "", "", "", "", "", "", "", "", "", "", "", "", "", 
  "", "", "", "", "", "", "", "tests performed", "", "", "", "", "", "", "", 
  "", "", 19.44, 896444., 49.562, 28.6, 6.224, 3.284, 8702.975, 1.4, 412.82, 
  14.49, 10.2, 34.8, "", 2.3, 67.44, 0.743}, {"FJI", "Oceania", "Fiji", 
  "2020-02-06", "", "", "", "", "", "", "", "", "", "", "", "", "", "", "", 
  "", "", "", "", "", "", "", "", "", "", 0., 0., "", "", "tests performed", 
  "", "", "", "", "", "", "", "", "", 19.44, 896444., 49.562, 28.6, 6.224, 
  3.284, 8702.975, 1.4, 412.82, 14.49, 10.2, 34.8, "", 2.3, 67.44, 0.743}, 
 {"FJI", "Oceania", "Fiji", "2020-02-07", "", "", "", "", "", "", "", "", "", 
  "", "", "", "", "", "", "", "", "", "", "", "", "", 5., 0.006, "", 0., 0., 
  "", "", "tests performed", "", "", "", "", "", "", "", "", "", 19.44, 
  896444., 49.562, 28.6, 6.224, 3.284, 8702.975, 1.4, 412.82, 14.49, 10.2, 
  34.8, "", 2.3, 67.44, 0.743}, {"FJI", "Oceania", "Fiji", "2020-02-08", "", 
  "", "", "", "", "", "", "", "", "", "", "", "", "", "", "", "", "", "", "", 
  "", 1., 6., 0.007, 0.001, 0., 0., "", "", "tests performed", "", "", "", 
  "", "", "", "", "", "", 19.44, 896444., 49.562, 28.6, 6.224, 3.284, 
  8702.975, 1.4, 412.82, 14.49, 10.2, 34.8, "", 2.3, 67.44, 0.743}, 
 {"FJI", "Oceania", "Fiji", "2020-02-09", "", "", "", "", "", "", "", "", "", 
  "", "", "", "", "", "", "", "", "", "", "", "", "", "", "", "", 0., 0., "", 
  "", "tests performed", "", "", "", "", "", "", "", "", "", 19.44, 896444., 
  49.562, 28.6, 6.224, 3.284, 8702.975, 1.4, 412.82, 14.49, 10.2, 34.8, "", 
  2.3, 67.44, 0.743}, {"FJI", "Oceania", "Fiji", "2020-02-10", "", "", "", 
  "", "", "", "", "", "", "", "", "", "", "", "", "", "", "", "", "", "", "", 
  "", "", "", 0., 0., "", "", "tests performed", "", "", "", "", "", "", "", 
  "", "", 19.44, 896444., 49.562, 28.6, 6.224, 3.284, 8702.975, 1.4, 412.82, 
  14.49, 10.2, 34.8, "", 2.3, 67.44, 0.743}, {"FJI", "Oceania", "Fiji", 
  "2020-02-11", "", "", "", "", "", "", "", "", "", "", "", "", "", "", "", 
  "", "", "", "", "", "", "", "", "", "", 0., 0., "", "", "tests performed", 
  "", "", "", "", "", "", "", "", "", 19.44, 896444., 49.562, 28.6, 6.224, 
  3.284, 8702.975, 1.4, 412.82, 14.49, 10.2, 34.8, "", 2.3, 67.44, 0.743}, 
 {"FJI", "Oceania", "Fiji", "2020-02-12", "", "", "", "", "", "", "", "", "", 
  "", "", "", "", "", "", "", "", "", "", "", "", "", "", "", "", 0., 0., "", 
  "", "tests performed", "", "", "", "", "", "", "", "", "", 19.44, 896444., 
  49.562, 28.6, 6.224, 3.284, 8702.975, 1.4, 412.82, 14.49, 10.2, 34.8, "", 
  2.3, 67.44, 0.743}, {"FJI", "Oceania", "Fiji", "2020-02-13", "", "", "", 
  "", "", "", "", "", "", "", "", "", "", "", "", "", "", "", "", "", "", "", 
  8., 0.009, "", 0., 0., "", "", "tests performed", "", "", "", "", "", "", 
  "", "", "", 19.44, 896444., 49.562, 28.6, 6.224, 3.284, 8702.975, 1.4, 
  412.82, 14.49, 10.2, 34.8, "", 2.3, 67.44, 0.743}, 
 {"FJI", "Oceania", "Fiji", "2020-02-14", "", "", "", "", "", "", "", "", "", 
  "", "", "", "", "", "", "", "", "", "", "", "", "", "", "", "", 0., 0., "", 
  "", "tests performed", "", "", "", "", "", "", "", "", "", 19.44, 896444., 
  49.562, 28.6, 6.224, 3.284, 8702.975, 1.4, 412.82, 14.49, 10.2, 34.8, "", 
  2.3, 67.44, 0.743}, {"FJI", "Oceania", "Fiji", "2020-02-15", "", "", "", 
  "", "", "", "", "", "", "", "", "", "", "", "", "", "", "", "", "", "", "", 
  "", "", "", 0., 0., "", "", "tests performed", "", "", "", "", "", "", "", 
  "", "", 19.44, 896444., 49.562, 28.6, 6.224, 3.284, 8702.975, 1.4, 412.82, 
  14.49, 10.2, 34.8, "", 2.3, 67.44, 0.743}, {"FJI", "Oceania", "Fiji", 
  "2020-02-16", "", "", "", "", "", "", "", "", "", "", "", "", "", "", "", 
  "", "", "", "", "", "", "", "", "", "", 0., 0., "", "", "tests performed", 
  "", "", "", "", "", "", "", "", "", 19.44, 896444., 49.562, 28.6, 6.224, 
  3.284, 8702.975, 1.4, 412.82, 14.49, 10.2, 34.8, "", 2.3, 67.44, 0.743}, 
 {"FJI", "Oceania", "Fiji", "2020-02-17", "", "", "", "", "", "", "", "", "", 
  "", "", "", "", "", "", "", "", "", "", "", "", "", "", "", "", 0., 0., "", 
  "", "tests performed", "", "", "", "", "", "", "", "", "", 19.44, 896444., 
  49.562, 28.6, 6.224, 3.284, 8702.975, 1.4, 412.82, 14.49, 10.2, 34.8, "", 
  2.3, 67.44, 0.743}, {"FJI", "Oceania", "Fiji", "2020-02-18", "", "", "", 
  "", "", "", "", "", "", "", "", "", "", "", "", "", "", "", "", "", "", "", 
  "", "", "", 0., 0., "", "", "tests performed", "", "", "", "", "", "", "", 
  "", "", 19.44, 896444., 49.562, 28.6, 6.224, 3.284, 8702.975, 1.4, 412.82, 
  14.49, 10.2, 34.8, "", 2.3, 67.44, 0.743}, {"FJI", "Oceania", "Fiji", 
  "2020-02-19", "", "", "", "", "", "", "", "", "", "", "", "", "", "", "", 
  "", "", "", "", "", "", "", "", "", "", 0., 0., "", "", "tests performed", 
  "", "", "", "", "", "", "", "", "", 19.44, 896444., 49.562, 28.6, 6.224, 
  3.284, 8702.975, 1.4, 412.82, 14.49, 10.2, 34.8, "", 2.3, 67.44, 0.743}, 
 {"FJI", "Oceania", "Fiji", "2020-02-20", "", "", "", "", "", "", "", "", "", 
  "", "", "", "", "", "", "", "", "", "", "", "", "", 10., 0.011, "", 0., 0., 
  "", "", "tests performed", "", "", "", "", "", "", "", "", "", 19.44, 
  896444., 49.562, 28.6, 6.224, 3.284, 8702.975, 1.4, 412.82, 14.49, 10.2, 
  34.8, "", 2.3, 67.44, 0.743}, {"FJI", "Oceania", "Fiji", "2020-02-21", "", 
  "", "", "", "", "", "", "", "", "", "", "", "", "", "", "", "", "", "", "", 
  "", "", "", "", "", 0., 0., "", "", "tests performed", "", "", "", "", "", 
  "", "", "", "", 19.44, 896444., 49.562, 28.6, 6.224, 3.284, 8702.975, 1.4, 
  412.82, 14.49, 10.2, 34.8, "", 2.3, 67.44, 0.743}, 
 {"FJI", "Oceania", "Fiji", "2020-02-22", "", "", "", "", "", "", "", "", "", 
  "", "", "", "", "", "", "", "", "", "", "", "", "", "", "", "", 0., 0., "", 
  "", "tests performed", "", "", "", "", "", "", "", "", "", 19.44, 896444., 
  49.562, 28.6, 6.224, 3.284, 8702.975, 1.4, 412.82, 14.49, 10.2, 34.8, "", 
  2.3, 67.44, 0.743}, {"FJI", "Oceania", "Fiji", "2020-02-23", "", "", "", 
  "", "", "", "", "", "", "", "", "", "", "", "", "", "", "", "", "", "", "", 
  "", "", "", 0., 0., "", "", "tests performed", "", "", "", "", "", "", "", 
  "", "", 19.44, 896444., 49.562, 28.6, 6.224, 3.284, 8702.975, 1.4, 412.82, 
  14.49, 10.2, 34.8, "", 2.3, 67.44, 0.743}, {"FJI", "Oceania", "Fiji", 
  "2020-02-24", "", "", "", "", "", "", "", "", "", "", "", "", "", "", "", 
  "", "", "", "", "", "", "", "", "", "", 0., 0., "", "", "tests performed", 
  "", "", "", "", "", "", "", "", "", 19.44, 896444., 49.562, 28.6, 6.224, 
  3.284, 8702.975, 1.4, 412.82, 14.49, 10.2, 34.8, "", 2.3, 67.44, 0.743}, 
 {"FJI", "Oceania", "Fiji", "2020-02-25", "", "", "", "", "", "", "", "", "", 
  "", "", "", "", "", "", "", "", "", "", "", "", "", "", "", "", 0., 0., "", 
  "", "tests performed", "", "", "", "", "", "", "", "", "", 19.44, 896444., 
  49.562, 28.6, 6.224, 3.284, 8702.975, 1.4, 412.82, 14.49, 10.2, 34.8, "", 
  2.3, 67.44, 0.743}, {"FJI", "Oceania", "Fiji", "2020-02-26", "", "", "", 
  "", "", "", "", "", "", "", "", "", "", "", "", "", "", "", "", "", "", "", 
  "", "", "", 0., 0., "", "", "tests performed", "", "", "", "", "", "", "", 
  "", "", 19.44, 896444., 49.562, 28.6, 6.224, 3.284, 8702.975, 1.4, 412.82, 
  14.49, 10.2, 34.8, "", 2.3, 67.44, 0.743}, {"FJI", "Oceania", "Fiji", 
  "2020-02-27", "", "", "", "", "", "", "", "", "", "", "", "", "", "", "", 
  "", "", "", "", "", "", "", "", "", "", 0., 0., "", "", "tests performed", 
  "", "", "", "", "", "", "", "", "", 19.44, 896444., 49.562, 28.6, 6.224, 
  3.284, 8702.975, 1.4, 412.82, 14.49, 10.2, 34.8, "", 2.3, 67.44, 0.743}, 
 {"FJI", "Oceania", "Fiji", "2020-02-28", "", "", "", "", "", "", "", "", "", 
  "", "", "", "", "", "", "", "", "", "", "", "", "", "", "", "", 0., 0., "", 
  "", "tests performed", "", "", "", "", "", "", "", "", "", 19.44, 896444., 
  49.562, 28.6, 6.224, 3.284, 8702.975, 1.4, 412.82, 14.49, 10.2, 34.8, "", 
  2.3, 67.44, 0.743}, {"FJI", "Oceania", "Fiji", "2020-02-29", "", "", "", 
  "", "", "", "", "", "", "", "", "", "", "", "", "", "", "", "", "", "", "", 
  "", "", "", 0., 0., "", "", "tests performed", "", "", "", "", "", "", "", 
  "", "", 19.44, 896444., 49.562, 28.6, 6.224, 3.284, 8702.975, 1.4, 412.82, 
  14.49, 10.2, 34.8, "", 2.3, 67.44, 0.743}, {"FJI", "Oceania", "Fiji", 
  "2020-03-01", "", "", "", "", "", "", "", "", "", "", "", "", "", "", "", 
  "", "", "", "", "", "", "", "", "", "", 0., 0., "", "", "tests performed", 
  "", "", "", "", "", "", "", "", "", 19.44, 896444., 49.562, 28.6, 6.224, 
  3.284, 8702.975, 1.4, 412.82, 14.49, 10.2, 34.8, "", 2.3, 67.44, 0.743}, 
 {"FJI", "Oceania", "Fiji", "2020-03-02", "", "", "", "", "", "", "", "", "", 
  "", "", "", "", "", "", "", "", "", "", "", "", "", "", "", "", 0., 0., "", 
  "", "tests performed", "", "", "", "", "", "", "", "", "", 19.44, 896444., 
  49.562, 28.6, 6.224, 3.284, 8702.975, 1.4, 412.82, 14.49, 10.2, 34.8, "", 
  2.3, 67.44, 0.743}, {"FJI", "Oceania", "Fiji", "2020-03-03", "", "", "", 
  "", "", "", "", "", "", "", "", "", "", "", "", "", "", "", "", "", "", "", 
  "", "", "", 0., 0., "", "", "tests performed", "", "", "", "", "", "", "", 
  "", "", 19.44, 896444., 49.562, 28.6, 6.224, 3.284, 8702.975, 1.4, 412.82, 
  14.49, 10.2, 34.8, "", 2.3, 67.44, 0.743}, {"FJI", "Oceania", "Fiji", 
  "2020-03-04", "", "", "", "", "", "", "", "", "", "", "", "", "", "", "", 
  "", "", "", "", "", "", "", 11., 0.012, "", 0., 0., "", "", 
  "tests performed", "", "", "", "", "", "", "", "", "", 19.44, 896444., 
  49.562, 28.6, 6.224, 3.284, 8702.975, 1.4, 412.82, 14.49, 10.2, 34.8, "", 
  2.3, 67.44, 0.743}, {"FJI", "Oceania", "Fiji", "2020-03-05", "", "", "", 
  "", "", "", "", "", "", "", "", "", "", "", "", "", "", "", "", "", "", 5., 
  16., 0.018, 0.006, 1., 0.001, "", "", "tests performed", "", "", "", "", 
  "", "", "", "", "", 19.44, 896444., 49.562, 28.6, 6.224, 3.284, 8702.975, 
  1.4, 412.82, 14.49, 10.2, 34.8, "", 2.3, 67.44, 0.743}, 
 {"FJI", "Oceania", "Fiji", "2020-03-06", "", "", "", "", "", "", "", "", "", 
  "", "", "", "", "", "", "", "", "", "", "", "", "", "", "", "", 1., 0.001, 
  "", "", "tests performed", "", "", "", "", "", "", "", "", "", 19.44, 
  896444., 49.562, 28.6, 6.224, 3.284, 8702.975, 1.4, 412.82, 14.49, 10.2, 
  34.8, "", 2.3, 67.44, 0.743}, {"FJI", "Oceania", "Fiji", "2020-03-07", "", 
  "", "", "", "", "", "", "", "", "", "", "", "", "", "", "", "", "", "", "", 
  "", "", "", "", "", 1., 0.001, "", "", "tests performed", "", "", "", "", 
  "", "", "", "", "", 19.44, 896444., 49.562, 28.6, 6.224, 3.284, 8702.975, 
  1.4, 412.82, 14.49, 10.2, 34.8, "", 2.3, 67.44, 0.743}, 
 {"FJI", "Oceania", "Fiji", "2020-03-08", "", "", "", "", "", "", "", "", "", 
  "", "", "", "", "", "", "", "", "", "", "", "", "", "", "", "", 1., 0.001, 
  "", "", "tests performed", "", "", "", "", "", "", "", "", "", 19.44, 
  896444., 49.562, 28.6, 6.224, 3.284, 8702.975, 1.4, 412.82, 14.49, 10.2, 
  34.8, "", 2.3, 67.44, 0.743}, {"FJI", "Oceania", "Fiji", "2020-03-09", "", 
  "", "", "", "", "", "", "", "", "", "", "", "", "", "", "", "", "", "", "", 
  "", "", "", "", "", 2., 0.002, "", "", "tests performed", "", "", "", "", 
  "", "", "", "", "", 19.44, 896444., 49.562, 28.6, 6.224, 3.284, 8702.975, 
  1.4, 412.82, 14.49, 10.2, 34.8, "", 2.3, 67.44, 0.743}, 
 {"FJI", "Oceania", "Fiji", "2020-03-10", "", "", "", "", "", "", "", "", "", 
  "", "", "", "", "", "", "", "", "", "", "", "", "", "", "", "", 2., 0.002, 
  "", "", "tests performed", "", "", "", "", "", "", "", "", "", 19.44, 
  896444., 49.562, 28.6, 6.224, 3.284, 8702.975, 1.4, 412.82, 14.49, 10.2, 
  34.8, "", 2.3, 67.44, 0.743}, {"FJI", "Oceania", "Fiji", "2020-03-11", "", 
  "", "", "", "", "", "", "", "", "", "", "", "", "", "", "", "", "", "", "", 
  "", "", "", "", "", 2., 0.002, "", "", "tests performed", "", "", "", "", 
  "", "", "", "", "", 19.44, 896444., 49.562, 28.6, 6.224, 3.284, 8702.975, 
  1.4, 412.82, 14.49, 10.2, 34.8, "", 2.3, 67.44, 0.743}, 
 {"FJI", "Oceania", "Fiji", "2020-03-12", "", "", "", "", "", "", "", "", "", 
  "", "", "", "", "", "", "", "", "", "", "", "", "", 27., 0.03, "", 2., 
  0.002, "", "", "tests performed", "", "", "", "", "", "", "", "", "", 
  19.44, 896444., 49.562, 28.6, 6.224, 3.284, 8702.975, 1.4, 412.82, 14.49, 
  10.2, 34.8, "", 2.3, 67.44, 0.743}, {"FJI", "Oceania", "Fiji", 
  "2020-03-13", "", "", "", "", "", "", "", "", "", "", "", "", "", "", "", 
  "", "", "", "", "", "", 10., 37., 0.041, 0.011, 3., 0.003, "", "", 
  "tests performed", "", "", "", "", "", "", "", "", "", 19.44, 896444., 
  49.562, 28.6, 6.224, 3.284, 8702.975, 1.4, 412.82, 14.49, 10.2, 34.8, "", 
  2.3, 67.44, 0.743}, {"FJI", "Oceania", "Fiji", "2020-03-14", "", "", "", 
  "", "", "", "", "", "", "", "", "", "", "", "", "", "", "", "", "", "", 9., 
  46., 0.051, 0.01, 4., 0.004, "", "", "tests performed", "", "", "", "", "", 
  "", "", "", "", 19.44, 896444., 49.562, 28.6, 6.224, 3.284, 8702.975, 1.4, 
  412.82, 14.49, 10.2, 34.8, "", 2.3, 67.44, 0.743}, 
 {"FJI", "Oceania", "Fiji", "2020-03-15", "", "", "", "", "", "", "", "", "", 
  "", "", "", "", "", "", "", "", "", "", "", "", "", "", "", "", 4., 0.004, 
  "", "", "tests performed", "", "", "", "", "", "", "", "", "", 19.44, 
  896444., 49.562, 28.6, 6.224, 3.284, 8702.975, 1.4, 412.82, 14.49, 10.2, 
  34.8, "", 2.3, 67.44, 0.743}, {"FJI", "Oceania", "Fiji", "2020-03-16", "", 
  "", "", "", "", "", "", "", "", "", "", "", "", "", "", "", "", "", "", "", 
  "", "", 54., 0.06, "", 5., 0.006, "", "", "tests performed", "", "", "", 
  "", "", "", "", "", "", 30.56, 896444., 49.562, 28.6, 6.224, 3.284, 
  8702.975, 1.4, 412.82, 14.49, 10.2, 34.8, "", 2.3, 67.44, 0.743}, 
 {"FJI", "Oceania", "Fiji", "2020-03-17", "", "", "", "", "", "", "", "", "", 
  "", "", "", "", "", "", "", "", "", "", "", "", 5., 59., 0.066, 0.006, 5., 
  0.006, "", "", "tests performed", "", "", "", "", "", "", "", "", "", 
  30.56, 896444., 49.562, 28.6, 6.224, 3.284, 8702.975, 1.4, 412.82, 14.49, 
  10.2, 34.8, "", 2.3, 67.44, 0.743}, {"FJI", "Oceania", "Fiji", 
  "2020-03-18", "", "", "", "", "", "", "", "", "", "", "", "", "", "", "", 
  "", "", "", "", "", "", 12., 71., 0.079, 0.013, 7., 0.008, "", "", 
  "tests performed", "", "", "", "", "", "", "", "", "", 30.56, 896444., 
  49.562, 28.6, 6.224, 3.284, 8702.975, 1.4, 412.82, 14.49, 10.2, 34.8, "", 
  2.3, 67.44, 0.743}, {"FJI", "Oceania", "Fiji", "2020-03-19", 1., 1., "", 
  "", "", "", 1.116, 1.116, "", "", "", "", "", "", "", "", "", "", "", "", 
  "", 8., 79., 0.088, 0.009, 7., 0.008, "", "", "tests performed", "", "", 
  "", "", "", "", "", "", "", 79.63, 896444., 49.562, 28.6, 6.224, 3.284, 
  8702.975, 1.4, 412.82, 14.49, 10.2, 34.8, "", 2.3, 67.44, 0.743}, 
 {"FJI", "Oceania", "Fiji", "2020-03-20", 1., 0., "", "", "", "", 1.116, 0., 
  "", "", "", "", "", "", "", "", "", "", "", "", "", 23., 102., 0.114, 
  0.026, 9., 0.01, "", "", "tests performed", "", "", "", "", "", "", "", "", 
  "", 79.63, 896444., 49.562, 28.6, 6.224, 3.284, 8702.975, 1.4, 412.82, 
  14.49, 10.2, 34.8, "", 2.3, 67.44, 0.743}, {"FJI", "Oceania", "Fiji", 
  "2020-03-21", 1., 0., "", "", "", "", 1.116, 0., "", "", "", "", "", "", 
  "", "", "", "", "", "", "", 28., 130., 0.145, 0.031, 12., 0.013, "", "", 
  "tests performed", "", "", "", "", "", "", "", "", "", 79.63, 896444., 
  49.562, 28.6, 6.224, 3.284, 8702.975, 1.4, 412.82, 14.49, 10.2, 34.8, "", 
  2.3, 67.44, 0.743}, {"FJI", "Oceania", "Fiji", "2020-03-22", 2., 1., "", 
  "", "", "", 2.231, 1.116, "", "", "", "", "", "", "", "", "", "", "", "", 
  "", "", "", "", "", 13., 0.015, "", "", "tests performed", "", "", "", "", 
  "", "", "", "", "", 79.63, 896444., 49.562, 28.6, 6.224, 3.284, 8702.975, 
  1.4, 412.82, 14.49, 10.2, 34.8, "", 2.3, 67.44, 0.743}, 
 {"FJI", "Oceania", "Fiji", "2020-03-23", 3., 1., "", "", "", "", 3.347, 
  1.116, "", "", "", "", "", "", "", "", "", "", "", "", "", "", 146., 0.163, 
  "", 13., 0.015, "", "", "tests performed", "", "", "", "", "", "", "", "", 
  "", 81.48, 896444., 49.562, 28.6, 6.224, 3.284, 8702.975, 1.4, 412.82, 
  14.49, 10.2, 34.8, "", 2.3, 67.44, 0.743}, {"FJI", "Oceania", "Fiji", 
  "2020-03-24", 4., 1., 0.571, "", "", 0., 4.462, 1.116, 0.637, "", "", 0., 
  "", "", "", "", "", "", "", "", "", 33., 179., 0.2, 0.037, 17., 0.019, 
  0.034, 29.8, "tests performed", "", "", "", "", "", "", "", "", "", 81.48, 
  896444., 49.562, 28.6, 6.224, 3.284, 8702.975, 1.4, 412.82, 14.49, 10.2, 
  34.8, "", 2.3, 67.44, 0.743}, {"FJI", "Oceania", "Fiji", "2020-03-25", 5., 
  1., 0.714, "", "", 0., 5.578, 1.116, 0.797, "", "", 0., "", "", "", "", "", 
  "", "", "", "", 28., 207., 0.231, 0.031, 19., 0.021, 0.038, 26.6, 
  "tests performed", "", "", "", "", "", "", "", "", "", 81.48, 896444., 
  49.562, 28.6, 6.224, 3.284, 8702.975, 1.4, 412.82, 14.49, 10.2, 34.8, "", 
  2.3, 67.44, 0.743}, {"FJI", "Oceania", "Fiji", "2020-03-26", 5., 0., 0.571, 
  "", "", 0., 5.578, 0., 0.637, "", "", 0., "", "", "", "", "", "", "", "", 
  "", 39., 246., 0.274, 0.044, 24., 0.027, 0.024, 42., "tests performed", "", 
  "", "", "", "", "", "", "", "", 81.48, 896444., 49.562, 28.6, 6.224, 3.284, 
  8702.975, 1.4, 412.82, 14.49, 10.2, 34.8, "", 2.3, 67.44, 0.743}, 
 {"FJI", "Oceania", "Fiji", "2020-03-27", 5., 0., 0.571, "", "", 0., 5.578, 
  0., 0.637, "", "", 0., "", "", "", "", "", "", "", "", "", 61., 307., 
  0.342, 0.068, 29., 0.032, 0.02, 50.8, "tests performed", "", "", "", "", 
  "", "", "", "", "", 81.48, 896444., 49.562, 28.6, 6.224, 3.284, 8702.975, 
  1.4, 412.82, 14.49, 10.2, 34.8, "", 2.3, 67.44, 0.743}, 
 {"FJI", "Oceania", "Fiji", "2020-03-28", 5., 0., 0.571, "", "", 0., 5.578, 
  0., 0.637, "", "", 0., "", "", "", "", "", "", "", "", "", 23., 330., 
  0.368, 0.026, 29., 0.032, 0.02, 50.8, "tests performed", "", "", "", "", 
  "", "", "", "", "", 81.48, 896444., 49.562, 28.6, 6.224, 3.284, 8702.975, 
  1.4, 412.82, 14.49, 10.2, 34.8, "", 2.3, 67.44, 0.743}, 
 {"FJI", "Oceania", "Fiji", "2020-03-29", 5., 0., 0.429, "", "", 0., 5.578, 
  0., 0.478, "", "", 0., "", "", "", "", "", "", "", "", "", 16., 346., 
  0.386, 0.018, 30., 0.033, 0.014, 69.9, "tests performed", "", "", "", "", 
  "", "", "", "", "", 84.26, 896444., 49.562, 28.6, 6.224, 3.284, 8702.975, 
  1.4, 412.82, 14.49, 10.2, 34.8, "", 2.3, 67.44, 0.743}, 
 {"FJI", "Oceania", "Fiji", "2020-03-30", 5., 0., 0.286, "", "", 0., 5.578, 
  0., 0.319, "", "", 0., "", "", "", "", "", "", "", "", "", 10., 356., 
  0.397, 0.011, 30., 0.033, 0.01, 104.9, "tests performed", "", "", "", "", 
  "", "", "", "", "", 86.11, 896444., 49.562, 28.6, 6.224, 3.284, 8702.975, 
  1.4, 412.82, 14.49, 10.2, 34.8, "", 2.3, 67.44, 0.743}, 
 {"FJI", "Oceania", "Fiji", "2020-03-31", 5., 0., 0.143, "", "", 0., 5.578, 
  0., 0.159, "", "", 0., "", "", "", "", "", "", "", "", "", 11., 367., 
  0.409, 0.012, 27., 0.03, 0.005, 188.8, "tests performed", "", "", "", "", 
  "", "", "", "", "", 86.11, 896444., 49.562, 28.6, 6.224, 3.284, 8702.975, 
  1.4, 412.82, 14.49, 10.2, 34.8, "", 2.3, 67.44, 0.743}, 
 {"FJI", "Oceania", "Fiji", "2020-04-01", 5., 0., 0., "", "", 0., 5.578, 0., 
  0., "", "", 0., "", "", "", "", "", "", "", "", "", 17., 384., 0.428, 
  0.019, 25., 0.028, 0., "", "tests performed", "", "", "", "", "", "", "", 
  "", "", 86.11, 896444., 49.562, 28.6, 6.224, 3.284, 8702.975, 1.4, 412.82, 
  14.49, 10.2, 34.8, "", 2.3, 67.44, 0.743}, {"FJI", "Oceania", "Fiji", 
  "2020-04-02", 7., 2., 0.286, "", "", 0., 7.809, 2.231, 0.319, "", "", 0., 
  "", "", "", "", "", "", "", "", "", 24., 408., 0.455, 0.027, 23., 0.026, 
  0.012, 80.4, "tests performed", "", "", "", "", "", "", "", "", "", 86.11, 
  896444., 49.562, 28.6, 6.224, 3.284, 8702.975, 1.4, 412.82, 14.49, 10.2, 
  34.8, "", 2.3, 67.44, 0.743}, {"FJI", "Oceania", "Fiji", "2020-04-03", 7., 
  0., 0.286, "", "", 0., 7.809, 0., 0.319, "", "", 0., "", "", "", "", "", 
  "", "", "", "", "", "", "", "", 17., 0.019, 0.017, 59.4, "tests performed", 
  "", "", "", "", "", "", "", "", "", 86.11, 896444., 49.562, 28.6, 6.224, 
  3.284, 8702.975, 1.4, 412.82, 14.49, 10.2, 34.8, "", 2.3, 67.44, 0.743}, 
 {"FJI", "Oceania", "Fiji", "2020-04-04", 12., 5., 1., "", "", 0., 13.386, 
  5.578, 1.116, "", "", 0., "", "", "", "", "", "", "", "", "", "", 445., 
  0.496, "", 16., 0.018, 0.062, 16., "tests performed", "", "", "", "", "", 
  "", "", "", "", 86.11, 896444., 49.562, 28.6, 6.224, 3.284, 8702.975, 1.4, 
  412.82, 14.49, 10.2, 34.8, "", 2.3, 67.44, 0.743}, 
 {"FJI", "Oceania", "Fiji", "2020-04-05", 12., 0., 1., "", "", 0., 13.386, 
  0., 1.116, "", "", 0., "", "", "", "", "", "", "", "", "", 44., 489., 
  0.545, 0.049, 20., 0.022, 0.05, 20., "tests performed", "", "", "", "", "", 
  "", "", "", "", 86.11, 896444., 49.562, 28.6, 6.224, 3.284, 8702.975, 1.4, 
  412.82, 14.49, 10.2, 34.8, "", 2.3, 67.44, 0.743}, 
 {"FJI", "Oceania", "Fiji", "2020-04-06", 14., 2., 1.286, "", "", 0., 15.617, 
  2.231, 1.434, "", "", 0., "", "", "", "", "", "", "", "", "", 23., 512., 
  0.571, 0.026, 22., 0.025, 0.058, 17.1, "tests performed", "", "", "", "", 
  "", "", "", "", "", 86.11, 896444., 49.562, 28.6, 6.224, 3.284, 8702.975, 
  1.4, 412.82, 14.49, 10.2, 34.8, "", 2.3, 67.44, 0.743}, 
 {"FJI", "Oceania", "Fiji", "2020-04-07", 15., 1., 1.429, "", "", 0., 16.733, 
  1.116, 1.594, "", "", 0., "", "", "", "", "", "", "", "", "", 25., 537., 
  0.599, 0.028, 24., 0.027, 0.06, 16.8, "tests performed", "", "", "", "", 
  "", "", "", "", "", 86.11, 896444., 49.562, 28.6, 6.224, 3.284, 8702.975, 
  1.4, 412.82, 14.49, 10.2, 34.8, "", 2.3, 67.44, 0.743}, 
 {"FJI", "Oceania", "Fiji", "2020-04-08", 15., 0., 1.429, "", "", 0., 16.733, 
  0., 1.594, "", "", 0., "", "", "", "", "", "", "", "", "", 29., 566., 
  0.631, 0.032, 26., 0.029, 0.055, 18.2, "tests performed", "", "", "", "", 
  "", "", "", "", "", 86.11, 896444., 49.562, 28.6, 6.224, 3.284, 8702.975, 
  1.4, 412.82, 14.49, 10.2, 34.8, "", 2.3, 67.44, 0.743}, 
 {"FJI", "Oceania", "Fiji", "2020-04-09", 15., 0., 1.143, "", "", 0., 16.733, 
  0., 1.275, "", "", 0., "", "", "", "", "", "", "", "", "", 25., 591., 
  0.659, 0.028, 26., 0.029, 0.044, 22.7, "tests performed", "", "", "", "", 
  "", "", "", "", "", 86.11, 896444., 49.562, 28.6, 6.224, 3.284, 8702.975, 
  1.4, 412.82, 14.49, 10.2, 34.8, "", 2.3, 67.44, 0.743}, 
 {"FJI", "Oceania", "Fiji", "2020-04-10", 16., 1., 1.286, "", "", 0., 17.848, 
  1.116, 1.434, "", "", 0., "", "", "", "", "", "", "", "", "", 21., 612., 
  0.683, 0.023, 26., 0.029, 0.049, 20.2, "tests performed", "", "", "", "", 
  "", "", "", "", "", 86.11, 896444., 49.562, 28.6, 6.224, 3.284, 8702.975, 
  1.4, 412.82, 14.49, 10.2, 34.8, "", 2.3, 67.44, 0.743}, 
 {"FJI", "Oceania", "Fiji", "2020-04-11", 16., 0., 0.571, "", "", 0., 17.848, 
  0., 0.637, "", "", 0., "", "", "", "", "", "", "", "", "", 9., 621., 0.693, 
  0.01, 25., 0.028, 0.023, 43.8, "tests performed", "", "", "", "", "", "", 
  "", "", "", 86.11, 896444., 49.562, 28.6, 6.224, 3.284, 8702.975, 1.4, 
  412.82, 14.49, 10.2, 34.8, "", 2.3, 67.44, 0.743}, 
 {"FJI", "Oceania", "Fiji", "2020-04-12", 16., 0., 0.571, "", "", 0., 17.848, 
  0., 0.637, "", "", 0., "", "", "", "", "", "", "", "", "", 1., 622., 0.694, 
  0.001, 19., 0.021, 0.03, 33.3, "tests performed", "", "", "", "", "", "", 
  "", "", "", 86.11, 896444., 49.562, 28.6, 6.224, 3.284, 8702.975, 1.4, 
  412.82, 14.49, 10.2, 34.8, "", 2.3, 67.44, 0.743}, 
 {"FJI", "Oceania", "Fiji", "2020-04-13", 16., 0., 0.286, "", "", 0., 17.848, 
  0., 0.319, "", "", 0., "", "", "", "", "", "", "", "", "", 27., 649., 
  0.724, 0.03, 20., 0.022, 0.014, 69.9, "tests performed", "", "", "", "", 
  "", "", "", "", "", 86.11, 896444., 49.562, 28.6, 6.224, 3.284, 8702.975, 
  1.4, 412.82, 14.49, 10.2, 34.8, "", 2.3, 67.44, 0.743}, 
 {"FJI", "Oceania", "Fiji", "2020-04-14", 16., 0., 0.143, "", "", 0., 17.848, 
  0., 0.159, "", "", 0., "", "", "", "", "", "", "", "", "", 12., 661., 
  0.737, 0.013, 18., 0.02, 0.008, 125.9, "tests performed", "", "", "", "", 
  "", "", "", "", "", 86.11, 896444., 49.562, 28.6, 6.224, 3.284, 8702.975, 
  1.4, 412.82, 14.49, 10.2, 34.8, "", 2.3, 67.44, 0.743}, 
 {"FJI", "Oceania", "Fiji", "2020-04-15", 16., 0., 0.143, "", "", 0., 17.848, 
  0., 0.159, "", "", 0., "", "", "", "", "", "", "", "", "", "", "", "", "", 
  15., 0.017, 0.01, 104.9, "tests performed", "", "", "", "", "", "", "", "", 
  "", 86.11, 896444., 49.562, 28.6, 6.224, 3.284, 8702.975, 1.4, 412.82, 
  14.49, 10.2, 34.8, "", 2.3, 67.44, 0.743}, {"FJI", "Oceania", "Fiji", 
  "2020-04-16", 17., 1., 0.286, "", "", 0., 18.964, 1.116, 0.319, "", "", 0., 
  "", "", "", "", "", "", "", "", "", "", 684., 0.763, "", 13., 0.015, 0.022, 
  45.5, "tests performed", "", "", "", "", "", "", "", "", "", 86.11, 
  896444., 49.562, 28.6, 6.224, 3.284, 8702.975, 1.4, 412.82, 14.49, 10.2, 
  34.8, "", 2.3, 67.44, 0.743}, {"FJI", "Oceania", "Fiji", "2020-04-17", 17., 
  0., 0.143, "", "", 0., 18.964, 0., 0.159, "", "", 0., "", "", "", "", "", 
  "", "", "", "", 21., 705., 0.786, 0.023, 13., 0.015, 0.011, 90.9, 
  "tests performed", "", "", "", "", "", "", "", "", "", 86.11, 896444., 
  49.562, 28.6, 6.224, 3.284, 8702.975, 1.4, 412.82, 14.49, 10.2, 34.8, "", 
  2.3, 67.44, 0.743}, {"FJI", "Oceania", "Fiji", "2020-04-18", 17., 0., 
  0.143, "", "", 0., 18.964, 0., 0.159, "", "", 0., "", "", "", "", "", "", 
  "", "", "", 40., 745., 0.831, 0.045, 18., 0.02, 0.008, 125.9, 
  "tests performed", "", "", "", "", "", "", "", "", "", 86.11, 896444., 
  49.562, 28.6, 6.224, 3.284, 8702.975, 1.4, 412.82, 14.49, 10.2, 34.8, "", 
  2.3, 67.44, 0.743}, {"FJI", "Oceania", "Fiji", "2020-04-19", 17., 0., 
  0.143, "", "", 0., 18.964, 0., 0.159, "", "", 0., "", "", "", "", "", "", 
  "", "", "", 38., 783., 0.873, 0.042, 23., 0.026, 0.006, 160.8, 
  "tests performed", "", "", "", "", "", "", "", "", "", 86.11, 896444., 
  49.562, 28.6, 6.224, 3.284, 8702.975, 1.4, 412.82, 14.49, 10.2, 34.8, "", 
  2.3, 67.44, 0.743}, {"FJI", "Oceania", "Fiji", "2020-04-20", 18., 1., 
  0.286, "", "", 0., 20.079, 1.116, 0.319, "", "", 0., "", "", "", "", "", 
  "", "", "", "", 24., 807., 0.9, 0.027, 23., 0.026, 0.012, 80.4, 
  "tests performed", "", "", "", "", "", "", "", "", "", 86.11, 896444., 
  49.562, 28.6, 6.224, 3.284, 8702.975, 1.4, 412.82, 14.49, 10.2, 34.8, "", 
  2.3, 67.44, 0.743}, {"FJI", "Oceania", "Fiji", "2020-04-21", 18., 0., 
  0.286, "", "", 0., 20.079, 0., 0.319, "", "", 0., "", "", "", "", "", "", 
  "", "", "", 22., 829., 0.925, 0.025, 24., 0.027, 0.012, 83.9, 
  "tests performed", "", "", "", "", "", "", "", "", "", 86.11, 896444., 
  49.562, 28.6, 6.224, 3.284, 8702.975, 1.4, 412.82, 14.49, 10.2, 34.8, "", 
  2.3, 67.44, 0.743}, {"FJI", "Oceania", "Fiji", "2020-04-22", 18., 0., 
  0.286, "", "", 0., 20.079, 0., 0.319, "", "", 0., "", "", "", "", "", "", 
  "", "", "", 68., 897., 1.001, 0.076, 32., 0.036, 0.009, 111.9, 
  "tests performed", "", "", "", "", "", "", "", "", "", 86.11, 896444., 
  49.562, 28.6, 6.224, 3.284, 8702.975, 1.4, 412.82, 14.49, 10.2, 34.8, "", 
  2.3, 67.44, 0.743}, {"FJI", "Oceania", "Fiji", "2020-04-23", 18., 0., 
  0.143, "", "", 0., 20.079, 0., 0.159, "", "", 0., "", "", "", "", "", "", 
  "", "", "", 54., 951., 1.061, 0.06, 38., 0.042, 0.004, 265.7, 
  "tests performed", "", "", "", "", "", "", "", "", "", 86.11, 896444., 
  49.562, 28.6, 6.224, 3.284, 8702.975, 1.4, 412.82, 14.49, 10.2, 34.8, "", 
  2.3, 67.44, 0.743}, {"FJI", "Oceania", "Fiji", "2020-04-24", 18., 0., 
  0.143, "", "", 0., 20.079, 0., 0.159, "", "", 0., "", "", "", "", "", "", 
  "", "", "", 2., 953., 1.063, 0.002, 35., 0.039, 0.004, 244.8, 
  "tests performed", "", "", "", "", "", "", "", "", "", 86.11, 896444., 
  49.562, 28.6, 6.224, 3.284, 8702.975, 1.4, 412.82, 14.49, 10.2, 34.8, "", 
  2.3, 67.44, 0.743}, {"FJI", "Oceania", "Fiji", "2020-04-25", 18., 0., 
  0.143, "", "", 0., 20.079, 0., 0.159, "", "", 0., "", "", "", "", "", "", 
  "", "", "", 60., 1013., 1.13, 0.067, 38., 0.042, 0.004, 265.7, 
  "tests performed", "", "", "", "", "", "", "", "", "", 86.11, 896444., 
  49.562, 28.6, 6.224, 3.284, 8702.975, 1.4, 412.82, 14.49, 10.2, 34.8, "", 
  2.3, 67.44, 0.743}, {"FJI", "Oceania", "Fiji", "2020-04-26", 18., 0., 
  0.143, "", "", 0., 20.079, 0., 0.159, "", "", 0., "", "", "", "", "", "", 
  "", "", "", "", "", "", "", 36., 0.04, 0.004, 251.7, "tests performed", "", 
  "", "", "", "", "", "", "", "", 80.56, 896444., 49.562, 28.6, 6.224, 3.284, 
  8702.975, 1.4, 412.82, 14.49, 10.2, 34.8, "", 2.3, 67.44, 0.743}, 
 {"FJI", "Oceania", "Fiji", "2020-04-27", 18., 0., 0., "", "", 0., 20.079, 
  0., 0., "", "", 0., "", "", "", "", "", "", "", "", "", "", 1060., 1.182, 
  "", 36., 0.04, 0., "", "tests performed", "", "", "", "", "", "", "", "", 
  "", 80.56, 896444., 49.562, 28.6, 6.224, 3.284, 8702.975, 1.4, 412.82, 
  14.49, 10.2, 34.8, "", 2.3, 67.44, 0.743}, {"FJI", "Oceania", "Fiji", 
  "2020-04-28", 18., 0., 0., "", "", 0., 20.079, 0., 0., "", "", 0., "", "", 
  "", "", "", "", "", "", "", 30., 1090., 1.216, 0.033, 37., 0.041, 0., "", 
  "tests performed", "", "", "", "", "", "", "", "", "", 80.56, 896444., 
  49.562, 28.6, 6.224, 3.284, 8702.975, 1.4, 412.82, 14.49, 10.2, 34.8, "", 
  2.3, 67.44, 0.743}, {"FJI", "Oceania", "Fiji", "2020-04-29", 18., 0., 0., 
  "", "", 0., 20.079, 0., 0., "", "", 0., "", "", "", "", "", "", "", "", "", 
  33., 1123., 1.253, 0.037, 32., 0.036, 0., "", "tests performed", "", "", 
  "", "", "", "", "", "", "", 80.56, 896444., 49.562, 28.6, 6.224, 3.284, 
  8702.975, 1.4, 412.82, 14.49, 10.2, 34.8, "", 2.3, 67.44, 0.743}, 
 {"FJI", "Oceania", "Fiji", "2020-04-30", 18., 0., 0., "", "", 0., 20.079, 
  0., 0., "", "", 0., "", "", "", "", "", "", "", "", "", 37., 1160., 1.294, 
  0.041, 30., 0.033, 0., "", "tests performed", "", "", "", "", "", "", "", 
  "", "", 80.56, 896444., 49.562, 28.6, 6.224, 3.284, 8702.975, 1.4, 412.82, 
  14.49, 10.2, 34.8, "", 2.3, 67.44, 0.743}, {"FJI", "Oceania", "Fiji", 
  "2020-05-01", 18., 0., 0., "", "", 0., 20.079, 0., 0., "", "", 0., "", "", 
  "", "", "", "", "", "", "", 41., 1201., 1.34, 0.046, 35., 0.039, 0., "", 
  "tests performed", "", "", "", "", "", "", "", "", "", 80.56, 896444., 
  49.562, 28.6, 6.224, 3.284, 8702.975, 1.4, 412.82, 14.49, 10.2, 34.8, "", 
  2.3, 67.44, 0.743}, {"FJI", "Oceania", "Fiji", "2020-05-02", 18., 0., 0., 
  "", "", 0., 20.079, 0., 0., "", "", 0., "", "", "", "", "", "", "", "", "", 
  47., 1248., 1.392, 0.052, 34., 0.038, 0., "", "tests performed", "", "", 
  "", "", "", "", "", "", "", 80.56, 896444., 49.562, 28.6, 6.224, 3.284, 
  8702.975, 1.4, 412.82, 14.49, 10.2, 34.8, "", 2.3, 67.44, 0.743}, 
 {"FJI", "Oceania", "Fiji", "2020-05-03", 18., 0., 0., "", "", 0., 20.079, 
  0., 0., "", "", 0., "", "", "", "", "", "", "", "", "", 78., 1326., 1.479, 
  0.087, 41., 0.046, 0., "", "tests performed", "", "", "", "", "", "", "", 
  "", "", 80.56, 896444., 49.562, 28.6, 6.224, 3.284, 8702.975, 1.4, 412.82, 
  14.49, 10.2, 34.8, "", 2.3, 67.44, 0.743}, {"FJI", "Oceania", "Fiji", 
  "2020-05-04", 18., 0., 0., "", "", 0., 20.079, 0., 0., "", "", 0., "", "", 
  "", "", "", "", "", "", "", "", "", "", "", 41., 0.046, 0., "", 
  "tests performed", "", "", "", "", "", "", "", "", "", 80.56, 896444., 
  49.562, 28.6, 6.224, 3.284, 8702.975, 1.4, 412.82, 14.49, 10.2, 34.8, "", 
  2.3, 67.44, 0.743}, {"FJI", "Oceania", "Fiji", "2020-05-05", 18., 0., 0., 
  "", "", 0., 20.079, 0., 0., "", "", 0., "", "", "", "", "", "", "", "", "", 
  "", 1365., 1.523, "", 39., 0.044, 0., "", "tests performed", "", "", "", 
  "", "", "", "", "", "", 80.56, 896444., 49.562, 28.6, 6.224, 3.284, 
  8702.975, 1.4, 412.82, 14.49, 10.2, 34.8, "", 2.3, 67.44, 0.743}, 
 {"FJI", "Oceania", "Fiji", "2020-05-06", 18., 0., 0., "", "", 0., 20.079, 
  0., 0., "", "", 0., "", "", "", "", "", "", "", "", "", 29., 1394., 1.555, 
  0.032, 39., 0.044, 0., "", "tests performed", "", "", "", "", "", "", "", 
  "", "", 80.56, 896444., 49.562, 28.6, 6.224, 3.284, 8702.975, 1.4, 412.82, 
  14.49, 10.2, 34.8, "", 2.3, 67.44, 0.743}, {"FJI", "Oceania", "Fiji", 
  "2020-05-07", 18., 0., 0., "", "", 0., 20.079, 0., 0., "", "", 0., "", "", 
  "", "", "", "", "", "", "", 43., 1437., 1.603, 0.048, 40., 0.045, 0., "", 
  "tests performed", "", "", "", "", "", "", "", "", "", 80.56, 896444., 
  49.562, 28.6, 6.224, 3.284, 8702.975, 1.4, 412.82, 14.49, 10.2, 34.8, "", 
  2.3, 67.44, 0.743}, {"FJI", "Oceania", "Fiji", "2020-05-08", 18., 0., 0., 
  "", "", 0., 20.079, 0., 0., "", "", 0., "", "", "", "", "", "", "", "", "", 
  52., 1489., 1.661, 0.058, 41., 0.046, 0., "", "tests performed", "", "", 
  "", "", "", "", "", "", "", 80.56, 896444., 49.562, 28.6, 6.224, 3.284, 
  8702.975, 1.4, 412.82, 14.49, 10.2, 34.8, "", 2.3, 67.44, 0.743}, 
 {"FJI", "Oceania", "Fiji", "2020-05-09", 18., 0., 0., "", "", 0., 20.079, 
  0., 0., "", "", 0., "", "", "", "", "", "", "", "", "", 43., 1532., 1.709, 
  0.048, 41., 0.046, 0., "", "tests performed", "", "", "", "", "", "", "", 
  "", "", 80.56, 896444., 49.562, 28.6, 6.224, 3.284, 8702.975, 1.4, 412.82, 
  14.49, 10.2, 34.8, "", 2.3, 67.44, 0.743}, {"FJI", "Oceania", "Fiji", 
  "2020-05-10", 18., 0., 0., "", "", 0., 20.079, 0., 0., "", "", 0., "", "", 
  "", "", "", "", "", "", "", 67., 1599., 1.784, 0.075, 39., 0.044, 0., "", 
  "tests performed", "", "", "", "", "", "", "", "", "", 80.56, 896444., 
  49.562, 28.6, 6.224, 3.284, 8702.975, 1.4, 412.82, 14.49, 10.2, 34.8, "", 
  2.3, 67.44, 0.743}, {"FJI", "Oceania", "Fiji", "2020-05-11", 18., 0., 0., 
  "", "", 0., 20.079, 0., 0., "", "", 0., "", "", "", "", "", "", "", "", "", 
  "", "", "", "", 39., 0.044, 0., "", "tests performed", "", "", "", "", "", 
  "", "", "", "", 80.56, 896444., 49.562, 28.6, 6.224, 3.284, 8702.975, 1.4, 
  412.82, 14.49, 10.2, 34.8, "", 2.3, 67.44, 0.743}, 
 {"FJI", "Oceania", "Fiji", "2020-05-12", 18., 0., 0., "", "", 0., 20.079, 
  0., 0., "", "", 0., "", "", "", "", "", "", "", "", "", "", 1632., 1.821, 
  "", 38., 0.042, 0., "", "tests performed", "", "", "", "", "", "", "", "", 
  "", 80.56, 896444., 49.562, 28.6, 6.224, 3.284, 8702.975, 1.4, 412.82, 
  14.49, 10.2, 34.8, "", 2.3, 67.44, 0.743}, {"FJI", "Oceania", "Fiji", 
  "2020-05-13", 18., 0., 0., "", "", 0., 20.079, 0., 0., "", "", 0., "", "", 
  "", "", "", "", "", "", "", 67., 1699., 1.895, 0.075, 44., 0.049, 0., "", 
  "tests performed", "", "", "", "", "", "", "", "", "", 80.56, 896444., 
  49.562, 28.6, 6.224, 3.284, 8702.975, 1.4, 412.82, 14.49, 10.2, 34.8, "", 
  2.3, 67.44, 0.743}, {"FJI", "Oceania", "Fiji", "2020-05-14", 18., 0., 0., 
  "", "", 0., 20.079, 0., 0., "", "", 0., "", "", "", "", "", "", "", "", "", 
  76., 1775., 1.98, 0.085, 48., 0.054, 0., "", "tests performed", "", "", "", 
  "", "", "", "", "", "", 80.56, 896444., 49.562, 28.6, 6.224, 3.284, 
  8702.975, 1.4, 412.82, 14.49, 10.2, 34.8, "", 2.3, 67.44, 0.743}, 
 {"FJI", "Oceania", "Fiji", "2020-05-15", 18., 0., 0., "", "", 0., 20.079, 
  0., 0., "", "", 0., "", "", "", "", "", "", "", "", "", 87., 1862., 2.077, 
  0.097, 53., 0.059, 0., "", "tests performed", "", "", "", "", "", "", "", 
  "", "", 70.37, 896444., 49.562, 28.6, 6.224, 3.284, 8702.975, 1.4, 412.82, 
  14.49, 10.2, 34.8, "", 2.3, 67.44, 0.743}, {"FJI", "Oceania", "Fiji", 
  "2020-05-16", 18., 0., 0., "", "", 0., 20.079, 0., 0., "", "", 0., "", "", 
  "", "", "", "", "", "", "", 74., 1936., 2.16, 0.083, 58., 0.065, 0., "", 
  "tests performed", "", "", "", "", "", "", "", "", "", 70.37, 896444., 
  49.562, 28.6, 6.224, 3.284, 8702.975, 1.4, 412.82, 14.49, 10.2, 34.8, "", 
  2.3, 67.44, 0.743}, {"FJI", "Oceania", "Fiji", "2020-05-17", 18., 0., 0., 
  "", "", 0., 20.079, 0., 0., "", "", 0., "", "", "", "", "", "", "", "", "", 
  "", "", "", "", 52., 0.058, 0., "", "tests performed", "", "", "", "", "", 
  "", "", "", "", 70.37, 896444., 49.562, 28.6, 6.224, 3.284, 8702.975, 1.4, 
  412.82, 14.49, 10.2, 34.8, "", 2.3, 67.44, 0.743}, 
 {"FJI", "Oceania", "Fiji", "2020-05-18", 18., 0., 0., "", "", 0., 20.079, 
  0., 0., "", "", 0., "", "", "", "", "", "", "", "", "", "", 1991., 2.221, 
  "", 54., 0.06, 0., "", "tests performed", "", "", "", "", "", "", "", "", 
  "", 70.37, 896444., 49.562, 28.6, 6.224, 3.284, 8702.975, 1.4, 412.82, 
  14.49, 10.2, 34.8, "", 2.3, 67.44, 0.743}, {"FJI", "Oceania", "Fiji", 
  "2020-05-19", 18., 0., 0., "", "", 0., 20.079, 0., 0., "", "", 0., "", "", 
  "", "", "", "", "", "", "", 78., 2069., 2.308, 0.087, 62., 0.069, 0., "", 
  "tests performed", "", "", "", "", "", "", "", "", "", 70.37, 896444., 
  49.562, 28.6, 6.224, 3.284, 8702.975, 1.4, 412.82, 14.49, 10.2, 34.8, "", 
  2.3, 67.44, 0.743}, {"FJI", "Oceania", "Fiji", "2020-05-20", 18., 0., 0., 
  "", "", 0., 20.079, 0., 0., "", "", 0., "", "", "", "", "", "", "", "", "", 
  68., 2137., 2.384, 0.076, 63., 0.07, 0., "", "tests performed", "", "", "", 
  "", "", "", "", "", "", 70.37, 896444., 49.562, 28.6, 6.224, 3.284, 
  8702.975, 1.4, 412.82, 14.49, 10.2, 34.8, "", 2.3, 67.44, 0.743}, 
 {"FJI", "Oceania", "Fiji", "2020-05-21", 18., 0., 0., "", "", 0., 20.079, 
  0., 0., "", "", 0., "", "", "", "", "", "", "", "", "", 56., 2193., 2.446, 
  0.062, 60., 0.067, 0., "", "tests performed", "", "", "", "", "", "", "", 
  "", "", 70.37, 896444., 49.562, 28.6, 6.224, 3.284, 8702.975, 1.4, 412.82, 
  14.49, 10.2, 34.8, "", 2.3, 67.44, 0.743}, {"FJI", "Oceania", "Fiji", 
  "2020-05-22", 18., 0., 0., "", "", 0., 20.079, 0., 0., "", "", 0., "", "", 
  "", "", "", "", "", "", "", 66., 2259., 2.52, 0.074, 57., 0.064, 0., "", 
  "tests performed", "", "", "", "", "", "", "", "", "", 70.37, 896444., 
  49.562, 28.6, 6.224, 3.284, 8702.975, 1.4, 412.82, 14.49, 10.2, 34.8, "", 
  2.3, 67.44, 0.743}, {"FJI", "Oceania", "Fiji", "2020-05-23", 18., 0., 0., 
  "", "", 0., 20.079, 0., 0., "", "", 0., "", "", "", "", "", "", "", "", "", 
  104., 2363., 2.636, 0.116, 61., 0.068, 0., "", "tests performed", "", "", 
  "", "", "", "", "", "", "", 70.37, 896444., 49.562, 28.6, 6.224, 3.284, 
  8702.975, 1.4, 412.82, 14.49, 10.2, 34.8, "", 2.3, 67.44, 0.743}, 
 {"FJI", "Oceania", "Fiji", "2020-05-24", 18., 0., 0., "", "", 0., 20.079, 
  0., 0., "", "", 0., "", "", "", "", "", "", "", "", "", 4., 2367., 2.64, 
  0.004, 58., 0.065, 0., "", "tests performed", "", "", "", "", "", "", "", 
  "", "", 70.37, 896444., 49.562, 28.6, 6.224, 3.284, 8702.975, 1.4, 412.82, 
  14.49, 10.2, 34.8, "", 2.3, 67.44, 0.743}, {"FJI", "Oceania", "Fiji", 
  "2020-05-25", 18., 0., 0., "", "", 0., 20.079, 0., 0., "", "", 0., "", "", 
  "", "", "", "", "", "", "", 64., 2431., 2.712, 0.071, 63., 0.07, 0., "", 
  "tests performed", "", "", "", "", "", "", "", "", "", 70.37, 896444., 
  49.562, 28.6, 6.224, 3.284, 8702.975, 1.4, 412.82, 14.49, 10.2, 34.8, "", 
  2.3, 67.44, 0.743}, {"FJI", "Oceania", "Fiji", "2020-05-26", 18., 0., 0., 
  "", "", 0., 20.079, 0., 0., "", "", 0., "", "", "", "", "", "", "", "", "", 
  53., 2484., 2.771, 0.059, 59., 0.066, 0., "", "tests performed", "", "", 
  "", "", "", "", "", "", "", 70.37, 896444., 49.562, 28.6, 6.224, 3.284, 
  8702.975, 1.4, 412.82, 14.49, 10.2, 34.8, "", 2.3, 67.44, 0.743}, 
 {"FJI", "Oceania", "Fiji", "2020-05-27", 18., 0., 0., "", "", 0., 20.079, 
  0., 0., "", "", 0., "", "", "", "", "", "", "", "", "", 111., 2595., 2.895, 
  0.124, 65., 0.073, 0., "", "tests performed", "", "", "", "", "", "", "", 
  "", "", 70.37, 896444., 49.562, 28.6, 6.224, 3.284, 8702.975, 1.4, 412.82, 
  14.49, 10.2, 34.8, "", 2.3, 67.44, 0.743}, {"FJI", "Oceania", "Fiji", 
  "2020-05-28", 18., 0., 0., "", "", 0., 20.079, 0., 0., "", "", 0., "", "", 
  "", "", "", "", "", "", "", 78., 2673., 2.982, 0.087, 69., 0.077, 0., "", 
  "tests performed", "", "", "", "", "", "", "", "", "", 70.37, 896444., 
  49.562, 28.6, 6.224, 3.284, 8702.975, 1.4, 412.82, 14.49, 10.2, 34.8, "", 
  2.3, 67.44, 0.743}, {"FJI", "Oceania", "Fiji", "2020-05-29", 18., 0., 0., 
  "", "", 0., 20.079, 0., 0., "", "", 0., "", "", "", "", "", "", "", "", "", 
  150., 2823., 3.149, 0.167, 81., 0.09, 0., "", "tests performed", "", "", 
  "", "", "", "", "", "", "", 70.37, 896444., 49.562, 28.6, 6.224, 3.284, 
  8702.975, 1.4, 412.82, 14.49, 10.2, 34.8, "", 2.3, 67.44, 0.743}, 
 {"FJI", "Oceania", "Fiji", "2020-05-30", 18., 0., 0., "", "", 0., 20.079, 
  0., 0., "", "", 0., "", "", "", "", "", "", "", "", "", 77., 2900., 3.235, 
  0.086, 77., 0.086, 0., "", "tests performed", "", "", "", "", "", "", "", 
  "", "", 70.37, 896444., 49.562, 28.6, 6.224, 3.284, 8702.975, 1.4, 412.82, 
  14.49, 10.2, 34.8, "", 2.3, 67.44, 0.743}, {"FJI", "Oceania", "Fiji", 
  "2020-05-31", 18., 0., 0., "", "", 0., 20.079, 0., 0., "", "", 0., "", "", 
  "", "", "", "", "", "", "", 61., 2961., 3.303, 0.068, 85., 0.095, 0., "", 
  "tests performed", "", "", "", "", "", "", "", "", "", 70.37, 896444., 
  49.562, 28.6, 6.224, 3.284, 8702.975, 1.4, 412.82, 14.49, 10.2, 34.8, "", 
  2.3, 67.44, 0.743}, {"FJI", "Oceania", "Fiji", "2020-06-01", 18., 0., 0., 
  "", "", 0., 20.079, 0., 0., "", "", 0., "", "", "", "", "", "", "", "", "", 
  "", "", "", "", 81., 0.09, 0., "", "tests performed", "", "", "", "", "", 
  "", "", "", "", 70.37, 896444., 49.562, 28.6, 6.224, 3.284, 8702.975, 1.4, 
  412.82, 14.49, 10.2, 34.8, "", 2.3, 67.44, 0.743}, 
 {"FJI", "Oceania", "Fiji", "2020-06-02", 18., 0., 0., "", "", 0., 20.079, 
  0., 0., "", "", 0., "", "", "", "", "", "", "", "", "", "", 3041., 3.392, 
  "", 80., 0.089, 0., "", "tests performed", "", "", "", "", "", "", "", "", 
  "", 70.37, 896444., 49.562, 28.6, 6.224, 3.284, 8702.975, 1.4, 412.82, 
  14.49, 10.2, 34.8, "", 2.3, 67.44, 0.743}, {"FJI", "Oceania", "Fiji", 
  "2020-06-03", 18., 0., 0., "", "", 0., 20.079, 0., 0., "", "", 0., "", "", 
  "", "", "", "", "", "", "", 88., 3129., 3.49, 0.098, 76., 0.085, 0., "", 
  "tests performed", "", "", "", "", "", "", "", "", "", 70.37, 896444., 
  49.562, 28.6, 6.224, 3.284, 8702.975, 1.4, 412.82, 14.49, 10.2, 34.8, "", 
  2.3, 67.44, 0.743}, {"FJI", "Oceania", "Fiji", "2020-06-04", 18., 0., 0., 
  "", "", 0., 20.079, 0., 0., "", "", 0., "", "", "", "", "", "", "", "", "", 
  66., 3195., 3.564, 0.074, 75., 0.084, 0., "", "tests performed", "", "", 
  "", "", "", "", "", "", "", 70.37, 896444., 49.562, 28.6, 6.224, 3.284, 
  8702.975, 1.4, 412.82, 14.49, 10.2, 34.8, "", 2.3, 67.44, 0.743}, 
 {"FJI", "Oceania", "Fiji", "2020-06-05", 18., 0., 0., "", "", 0., 20.079, 
  0., 0., "", "", 0., "", "", "", "", "", "", "", "", "", 113., 3308., 3.69, 
  0.126, 69., 0.077, 0., "", "tests performed", "", "", "", "", "", "", "", 
  "", "", 70.37, 896444., 49.562, 28.6, 6.224, 3.284, 8702.975, 1.4, 412.82, 
  14.49, 10.2, 34.8, "", 2.3, 67.44, 0.743}, {"FJI", "Oceania", "Fiji", 
  "2020-06-06", 18., 0., 0., "", "", 0., 20.079, 0., 0., "", "", 0., "", "", 
  "", "", "", "", "", "", "", 92., 3400., 3.793, 0.103, 71., 0.079, 0., "", 
  "tests performed", "", "", "", "", "", "", "", "", "", 70.37, 896444., 
  49.562, 28.6, 6.224, 3.284, 8702.975, 1.4, 412.82, 14.49, 10.2, 34.8, "", 
  2.3, 67.44, 0.743}, {"FJI", "Oceania", "Fiji", "2020-06-07", 18., 0., 0., 
  "", "", 0., 20.079, 0., 0., "", "", 0., "", "", "", "", "", "", "", "", "", 
  232., 3632., 4.052, 0.259, 96., 0.107, 0., "", "tests performed", "", "", 
  "", "", "", "", "", "", "", 70.37, 896444., 49.562, 28.6, 6.224, 3.284, 
  8702.975, 1.4, 412.82, 14.49, 10.2, 34.8, "", 2.3, 67.44, 0.743}, 
 {"FJI", "Oceania", "Fiji", "2020-06-08", 18., 0., 0., "", "", 0., 20.079, 
  0., 0., "", "", 0., "", "", "", "", "", "", "", "", "", 97., 3729., 4.16, 
  0.108, 104., 0.116, 0., "", "tests performed", "", "", "", "", "", "", "", 
  "", "", 70.37, 896444., 49.562, 28.6, 6.224, 3.284, 8702.975, 1.4, 412.82, 
  14.49, 10.2, 34.8, "", 2.3, 67.44, 0.743}, {"FJI", "Oceania", "Fiji", 
  "2020-06-09", 18., 0., 0., "", "", 0., 20.079, 0., 0., "", "", 0., "", "", 
  "", "", "", "", "", "", "", 81., 3810., 4.25, 0.09, 110., 0.123, 0., "", 
  "tests performed", "", "", "", "", "", "", "", "", "", 70.37, 896444., 
  49.562, 28.6, 6.224, 3.284, 8702.975, 1.4, 412.82, 14.49, 10.2, 34.8, "", 
  2.3, 67.44, 0.743}, {"FJI", "Oceania", "Fiji", "2020-06-10", 18., 0., 0., 
  "", "", 0., 20.079, 0., 0., "", "", 0., "", "", "", "", "", "", "", "", "", 
  129., 3939., 4.394, 0.144, 116., 0.129, 0., "", "tests performed", "", "", 
  "", "", "", "", "", "", "", 70.37, 896444., 49.562, 28.6, 6.224, 3.284, 
  8702.975, 1.4, 412.82, 14.49, 10.2, 34.8, "", 2.3, 67.44, 0.743}, 
 {"FJI", "Oceania", "Fiji", "2020-06-11", 18., 0., 0., "", "", 0., 20.079, 
  0., 0., "", "", 0., "", "", "", "", "", "", "", "", "", "", "", "", "", 
  111., 0.124, 0., "", "tests performed", "", "", "", "", "", "", "", "", "", 
  70.37, 896444., 49.562, 28.6, 6.224, 3.284, 8702.975, 1.4, 412.82, 14.49, 
  10.2, 34.8, "", 2.3, 67.44, 0.743}, {"FJI", "Oceania", "Fiji", 
  "2020-06-12", 18., 0., 0., "", "", 0., 20.079, 0., 0., "", "", 0., "", "", 
  "", "", "", "", "", "", "", "", 4004., 4.467, "", 99., 0.11, 0., "", 
  "tests performed", "", "", "", "", "", "", "", "", "", 70.37, 896444., 
  49.562, 28.6, 6.224, 3.284, 8702.975, 1.4, 412.82, 14.49, 10.2, 34.8, "", 
  2.3, 67.44, 0.743}, {"FJI", "Oceania", "Fiji", "2020-06-13", 18., 0., 0., 
  "", "", 0., 20.079, 0., 0., "", "", 0., "", "", "", "", "", "", "", "", "", 
  102., 4106., 4.58, 0.114, 101., 0.113, 0., "", "tests performed", "", "", 
  "", "", "", "", "", "", "", 70.37, 896444., 49.562, 28.6, 6.224, 3.284, 
  8702.975, 1.4, 412.82, 14.49, 10.2, 34.8, "", 2.3, 67.44, 0.743}, 
 {"FJI", "Oceania", "Fiji", "2020-06-14", 18., 0., 0., "", "", 0., 20.079, 
  0., 0., "", "", 0., "", "", "", "", "", "", "", "", "", 20., 4126., 4.603, 
  0.022, 71., 0.079, 0., "", "tests performed", "", "", "", "", "", "", "", 
  "", "", 70.37, 896444., 49.562, 28.6, 6.224, 3.284, 8702.975, 1.4, 412.82, 
  14.49, 10.2, 34.8, "", 2.3, 67.44, 0.743}, {"FJI", "Oceania", "Fiji", 
  "2020-06-15", 18., 0., 0., "", "", 0., 20.079, 0., 0., "", "", 0., "", "", 
  "", "", "", "", "", "", "", 43., 4169., 4.651, 0.048, 63., 0.07, 0., "", 
  "tests performed", "", "", "", "", "", "", "", "", "", 70.37, 896444., 
  49.562, 28.6, 6.224, 3.284, 8702.975, 1.4, 412.82, 14.49, 10.2, 34.8, "", 
  2.3, 67.44, 0.743}, {"FJI", "Oceania", "Fiji", "2020-06-16", 18., 0., 0., 
  "", "", 0., 20.079, 0., 0., "", "", 0., "", "", "", "", "", "", "", "", "", 
  39., 4208., 4.694, 0.044, 57., 0.064, 0., "", "tests performed", "", "", 
  "", "", "", "", "", "", "", 70.37, 896444., 49.562, 28.6, 6.224, 3.284, 
  8702.975, 1.4, 412.82, 14.49, 10.2, 34.8, "", 2.3, 67.44, 0.743}, 
 {"FJI", "Oceania", "Fiji", "2020-06-17", 18., 0., 0., "", "", 0., 20.079, 
  0., 0., "", "", 0., "", "", "", "", "", "", "", "", "", "", "", "", "", 
  45., 0.05, 0., "", "tests performed", "", "", "", "", "", "", "", "", "", 
  70.37, 896444., 49.562, 28.6, 6.224, 3.284, 8702.975, 1.4, 412.82, 14.49, 
  10.2, 34.8, "", 2.3, 67.44, 0.743}, {"FJI", "Oceania", "Fiji", 
  "2020-06-18", 18., 0., 0., "", "", 0., 20.079, 0., 0., "", "", 0., "", "", 
  "", "", "", "", "", "", "", "", 4305., 4.802, "", 48., 0.054, 0., "", 
  "tests performed", "", "", "", "", "", "", "", "", "", 70.37, 896444., 
  49.562, 28.6, 6.224, 3.284, 8702.975, 1.4, 412.82, 14.49, 10.2, 34.8, "", 
  2.3, 67.44, 0.743}, {"FJI", "Oceania", "Fiji", "2020-06-19", 18., 0., 0., 
  "", "", 0., 20.079, 0., 0., "", "", 0., "", "", "", "", "", "", "", "", "", 
  120., 4425., 4.936, 0.134, 60., 0.067, 0., "", "tests performed", "", "", 
  "", "", "", "", "", "", "", 70.37, 896444., 49.562, 28.6, 6.224, 3.284, 
  8702.975, 1.4, 412.82, 14.49, 10.2, 34.8, "", 2.3, 67.44, 0.743}, 
 {"FJI", "Oceania", "Fiji", "2020-06-20", 18., 0., 0., "", "", 0., 20.079, 
  0., 0., "", "", 0., "", "", "", "", "", "", "", "", "", 26., 4451., 4.965, 
  0.029, 49., 0.055, 0., "", "tests performed", "", "", "", "", "", "", "", 
  "", "", 70.37, 896444., 49.562, 28.6, 6.224, 3.284, 8702.975, 1.4, 412.82, 
  14.49, 10.2, 34.8, "", 2.3, 67.44, 0.743}, {"FJI", "Oceania", "Fiji", 
  "2020-06-21", 18., 0., 0., "", "", 0., 20.079, 0., 0., "", "", 0., "", "", 
  "", "", "", "", "", "", "", "", "", "", "", 52., 0.058, 0., "", 
  "tests performed", "", "", "", "", "", "", "", "", "", 64.81, 896444., 
  49.562, 28.6, 6.224, 3.284, 8702.975, 1.4, 412.82, 14.49, 10.2, 34.8, "", 
  2.3, 67.44, 0.743}, {"FJI", "Oceania", "Fiji", "2020-06-22", 18., 0., 0., 
  "", "", 0., 20.079, 0., 0., "", "", 0., "", "", "", "", "", "", "", "", "", 
  "", 4529., 5.052, "", 51., 0.057, 0., "", "tests performed", "", "", "", 
  "", "", "", "", "", "", 62.04, 896444., 49.562, 28.6, 6.224, 3.284, 
  8702.975, 1.4, 412.82, 14.49, 10.2, 34.8, "", 2.3, 67.44, 0.743}, 
 {"FJI", "Oceania", "Fiji", "2020-06-23", 18., 0., 0., "", "", 0., 20.079, 
  0., 0., "", "", 0., "", "", "", "", "", "", "", "", "", 55., 4584., 5.114, 
  0.061, 54., 0.06, 0., "", "tests performed", "", "", "", "", "", "", "", 
  "", "", 62.04, 896444., 49.562, 28.6, 6.224, 3.284, 8702.975, 1.4, 412.82, 
  14.49, 10.2, 34.8, "", 2.3, 67.44, 0.743}, {"FJI", "Oceania", "Fiji", 
  "2020-06-24", 18., 0., 0., "", "", 0., 20.079, 0., 0., "", "", 0., "", "", 
  "", "", "", "", "", "", "", 50., 4634., 5.169, 0.056, 54., 0.06, 0., "", 
  "tests performed", "", "", "", "", "", "", "", "", "", 62.04, 896444., 
  49.562, 28.6, 6.224, 3.284, 8702.975, 1.4, 412.82, 14.49, 10.2, 34.8, "", 
  2.3, 67.44, 0.743}, {"FJI", "Oceania", "Fiji", "2020-06-25", 18., 0., 0., 
  "", "", 0., 20.079, 0., 0., "", "", 0., "", "", "", "", "", "", "", "", "", 
  151., 4785., 5.338, 0.168, 69., 0.077, 0., "", "tests performed", "", "", 
  "", "", "", "", "", "", "", 62.04, 896444., 49.562, 28.6, 6.224, 3.284, 
  8702.975, 1.4, 412.82, 14.49, 10.2, 34.8, "", 2.3, 67.44, 0.743}, 
 {"FJI", "Oceania", "Fiji", "2020-06-26", 18., 0., 0., "", "", 0., 20.079, 
  0., 0., "", "", 0., "", "", "", "", "", "", "", "", "", 31., 4816., 5.372, 
  0.035, 56., 0.062, 0., "", "tests performed", "", "", "", "", "", "", "", 
  "", "", 62.04, 896444., 49.562, 28.6, 6.224, 3.284, 8702.975, 1.4, 412.82, 
  14.49, 10.2, 34.8, "", 2.3, 67.44, 0.743}, {"FJI", "Oceania", "Fiji", 
  "2020-06-27", 18., 0., 0., "", "", 0., 20.079, 0., 0., "", "", 0., "", "", 
  "", "", "", "", "", "", "", 11., 4827., 5.385, 0.012, 54., 0.06, 0., "", 
  "tests performed", "", "", "", "", "", "", "", "", "", 62.04, 896444., 
  49.562, 28.6, 6.224, 3.284, 8702.975, 1.4, 412.82, 14.49, 10.2, 34.8, "", 
  2.3, 67.44, 0.743}, {"FJI", "Oceania", "Fiji", "2020-06-28", 18., 0., 0., 
  "", "", 0., 20.079, 0., 0., "", "", 0., "", "", "", "", "", "", "", "", "", 
  26., 4853., 5.414, 0.029, 52., 0.058, 0., "", "tests performed", "", "", 
  "", "", "", "", "", "", "", 62.04, 896444., 49.562, 28.6, 6.224, 3.284, 
  8702.975, 1.4, 412.82, 14.49, 10.2, 34.8, "", 2.3, 67.44, 0.743}, 
 {"FJI", "Oceania", "Fiji", "2020-06-29", 18., 0., 0., "", "", 0., 20.079, 
  0., 0., "", "", 0., "", "", "", "", "", "", "", "", "", 162., 5015., 5.594, 
  0.181, 69., 0.077, 0., "", "tests performed", "", "", "", "", "", "", "", 
  "", "", 62.04, 896444., 49.562, 28.6, 6.224, 3.284, 8702.975, 1.4, 412.82, 
  14.49, 10.2, 34.8, "", 2.3, 67.44, 0.743}, {"FJI", "Oceania", "Fiji", 
  "2020-06-30", 18., 0., 0., "", "", 0., 20.079, 0., 0., "", "", 0., "", "", 
  "", "", "", "", "", "", "", 45., 5060., 5.645, 0.05, 68., 0.076, 0., "", 
  "tests performed", "", "", "", "", "", "", "", "", "", 58.33, 896444., 
  49.562, 28.6, 6.224, 3.284, 8702.975, 1.4, 412.82, 14.49, 10.2, 34.8, "", 
  2.3, 67.44, 0.743}, {"FJI", "Oceania", "Fiji", "2020-07-01", 18., 0., 0., 
  "", "", 0., 20.079, 0., 0., "", "", 0., "", "", "", "", "", "", "", "", "", 
  45., 5105., 5.695, 0.05, 67., 0.075, 0., "", "tests performed", "", "", "", 
  "", "", "", "", "", "", 58.33, 896444., 49.562, 28.6, 6.224, 3.284, 
  8702.975, 1.4, 412.82, 14.49, 10.2, 34.8, "", 2.3, 67.44, 0.743}, 
 {"FJI", "Oceania", "Fiji", "2020-07-02", 18., 0., 0., "", "", 0., 20.079, 
  0., 0., "", "", 0., "", "", "", "", "", "", "", "", "", 51., 5156., 5.752, 
  0.057, 53., 0.059, 0., "", "tests performed", "", "", "", "", "", "", "", 
  "", "", 58.33, 896444., 49.562, 28.6, 6.224, 3.284, 8702.975, 1.4, 412.82, 
  14.49, 10.2, 34.8, "", 2.3, 67.44, 0.743}, {"FJI", "Oceania", "Fiji", 
  "2020-07-03", 18., 0., 0., "", "", 0., 20.079, 0., 0., "", "", 0., "", "", 
  "", "", "", "", "", "", "", 86., 5242., 5.848, 0.096, 61., 0.068, 0., "", 
  "tests performed", "", "", "", "", "", "", "", "", "", 58.33, 896444., 
  49.562, 28.6, 6.224, 3.284, 8702.975, 1.4, 412.82, 14.49, 10.2, 34.8, "", 
  2.3, 67.44, 0.743}, {"FJI", "Oceania", "Fiji", "2020-07-04", 18., 0., 0., 
  "", "", 0., 20.079, 0., 0., "", "", 0., "", "", "", "", "", "", "", "", "", 
  26., 5268., 5.877, 0.029, 63., 0.07, 0., "", "tests performed", "", "", "", 
  "", "", "", "", "", "", 58.33, 896444., 49.562, 28.6, 6.224, 3.284, 
  8702.975, 1.4, 412.82, 14.49, 10.2, 34.8, "", 2.3, 67.44, 0.743}, 
 {"FJI", "Oceania", "Fiji", "2020-07-05", 19., 1., 0.143, "", "", 0., 21.195, 
  1.116, 0.159, "", "", 0., "", "", "", "", "", "", "", "", "", 43., 5311., 
  5.925, 0.048, 65., 0.073, 0.002, 454.5, "tests performed", "", "", "", "", 
  "", "", "", "", "", 58.33, 896444., 49.562, 28.6, 6.224, 3.284, 8702.975, 
  1.4, 412.82, 14.49, 10.2, 34.8, "", 2.3, 67.44, 0.743}, 
 {"FJI", "Oceania", "Fiji", "2020-07-06", 21., 2., 0.429, "", "", 0., 23.426, 
  2.231, 0.478, "", "", 0., "", "", "", "", "", "", "", "", "", "", "", "", 
  "", 47., 0.052, 0.009, 109.6, "tests performed", "", "", "", "", "", "", 
  "", "", "", 54.63, 896444., 49.562, 28.6, 6.224, 3.284, 8702.975, 1.4, 
  412.82, 14.49, 10.2, 34.8, "", 2.3, 67.44, 0.743}, 
 {"FJI", "Oceania", "Fiji", "2020-07-07", 21., 0., 0.429, "", "", 0., 23.426, 
  0., 0.478, "", "", 0., "", "", "", "", "", "", "", "", "", "", 5371., 
  5.991, "", 44., 0.049, 0.01, 102.6, "tests performed", "", "", "", "", "", 
  "", "", "", "", 54.63, 896444., 49.562, 28.6, 6.224, 3.284, 8702.975, 1.4, 
  412.82, 14.49, 10.2, 34.8, "", 2.3, 67.44, 0.743}, 
 {"FJI", "Oceania", "Fiji", "2020-07-08", 21., 0., 0.429, "", "", 0., 23.426, 
  0., 0.478, "", "", 0., "", "", "", "", "", "", "", "", "", 115., 5486., 
  6.12, 0.128, 54., 0.06, 0.008, 125.9, "tests performed", "", "", "", "", 
  "", "", "", "", "", 54.63, 896444., 49.562, 28.6, 6.224, 3.284, 8702.975, 
  1.4, 412.82, 14.49, 10.2, 34.8, "", 2.3, 67.44, 0.743}, 
 {"FJI", "Oceania", "Fiji", "2020-07-09", 26., 5., 1.143, "", "", 0., 29.003, 
  5.578, 1.275, "", "", 0., "", "", "", "", "", "", "", "", "", 135., 5621., 
  6.27, 0.151, 66., 0.074, 0.017, 57.7, "tests performed", "", "", "", "", 
  "", "", "", "", "", 54.63, 896444., 49.562, 28.6, 6.224, 3.284, 8702.975, 
  1.4, 412.82, 14.49, 10.2, 34.8, "", 2.3, 67.44, 0.743}, 
 {"FJI", "Oceania", "Fiji", "2020-07-10", 26., 0., 1.143, "", "", 0., 29.003, 
  0., 1.275, "", "", 0., "", "", "", "", "", "", "", "", "", -357., 5264., 
  5.872, -0.398, 3., 0.003, 0.381, 2.6, "tests performed", "", "", "", "", 
  "", "", "", "", "", 54.63, 896444., 49.562, 28.6, 6.224, 3.284, 8702.975, 
  1.4, 412.82, 14.49, 10.2, 34.8, "", 2.3, 67.44, 0.743}, 
 {"FJI", "Oceania", "Fiji", "2020-07-11", 26., 0., 1.143, "", "", 0., 29.003, 
  0., 1.275, "", "", 0., "", "", "", "", "", "", "", "", "", 576., 5840., 
  6.515, 0.643, 82., 0.091, 0.014, 71.7, "tests performed", "", "", "", "", 
  "", "", "", "", "", 54.63, 896444., 49.562, 28.6, 6.224, 3.284, 8702.975, 
  1.4, 412.82, 14.49, 10.2, 34.8, "", 2.3, 67.44, 0.743}, 
 {"FJI", "Oceania", "Fiji", "2020-07-12", 26., 0., 1., "", "", 0., 29.003, 
  0., 1.116, "", "", 0., "", "", "", "", "", "", "", "", "", 97., 5937., 
  6.623, 0.108, 89., 0.099, 0.011, 89., "tests performed", "", "", "", "", 
  "", "", "", "", "", 54.63, 896444., 49.562, 28.6, 6.224, 3.284, 8702.975, 
  1.4, 412.82, 14.49, 10.2, 34.8, "", 2.3, 67.44, 0.743}, 
 {"FJI", "Oceania", "Fiji", "2020-07-13", 26., 0., 0.714, "", "", 0., 29.003, 
  0., 0.797, "", "", 0., "", "", "", "", "", "", "", "", "", 20., 5957., 
  6.645, 0.022, 88., 0.098, 0.008, 123.2, "tests performed", "", "", "", "", 
  "", "", "", "", "", 54.63, 896444., 49.562, 28.6, 6.224, 3.284, 8702.975, 
  1.4, 412.82, 14.49, 10.2, 34.8, "", 2.3, 67.44, 0.743}, 
 {"FJI", "Oceania", "Fiji", "2020-07-14", 26., 0., 0.714, "", "", 0., 29.003, 
  0., 0.797, "", "", 0., "", "", "", "", "", "", "", "", "", 151., 6108., 
  6.814, 0.168, 105., 0.117, 0.007, 147.1, "tests performed", "", "", "", "", 
  "", "", "", "", "", 54.63, 896444., 49.562, 28.6, 6.224, 3.284, 8702.975, 
  1.4, 412.82, 14.49, 10.2, 34.8, "", 2.3, 67.44, 0.743}, 
 {"FJI", "Oceania", "Fiji", "2020-07-15", 26., 0., 0.714, "", "", 0., 29.003, 
  0., 0.797, "", "", 0., "", "", "", "", "", "", "", "", "", "", "", "", "", 
  105., 0.117, 0.007, 147.1, "tests performed", "", "", "", "", "", "", "", 
  "", "", 54.63, 896444., 49.562, 28.6, 6.224, 3.284, 8702.975, 1.4, 412.82, 
  14.49, 10.2, 34.8, "", 2.3, 67.44, 0.743}, {"FJI", "Oceania", "Fiji", 
  "2020-07-16", 26., 0., 0., "", "", 0., 29.003, 0., 0., "", "", 0., "", "", 
  "", "", "", "", "", "", "", "", 6328., 7.059, "", 101., 0.113, 0., "", 
  "tests performed", "", "", "", "", "", "", "", "", "", 54.63, 896444., 
  49.562, 28.6, 6.224, 3.284, 8702.975, 1.4, 412.82, 14.49, 10.2, 34.8, "", 
  2.3, 67.44, 0.743}, {"FJI", "Oceania", "Fiji", "2020-07-17", 26., 0., 0., 
  "", "", 0., 29.003, 0., 0., "", "", 0., "", "", "", "", "", "", "", "", "", 
  38., 6366., 7.101, 0.042, 157., 0.175, 0., "", "tests performed", "", "", 
  "", "", "", "", "", "", "", 51.85, 896444., 49.562, 28.6, 6.224, 3.284, 
  8702.975, 1.4, 412.82, 14.49, 10.2, 34.8, "", 2.3, 67.44, 0.743}, 
 {"FJI", "Oceania", "Fiji", "2020-07-18", 26., 0., 0., "", "", 0., 29.003, 
  0., 0., "", "", 0., "", "", "", "", "", "", "", "", "", 22., 6388., 7.126, 
  0.025, 78., 0.087, 0., "", "tests performed", "", "", "", "", "", "", "", 
  "", "", 51.85, 896444., 49.562, 28.6, 6.224, 3.284, 8702.975, 1.4, 412.82, 
  14.49, 10.2, 34.8, "", 2.3, 67.44, 0.743}, {"FJI", "Oceania", "Fiji", 
  "2020-07-19", 27., 1., 0.143, "", "", 0., 30.119, 1.116, 0.159, "", "", 0., 
  "", "", "", "", "", "", "", "", "", 13., 6401., 7.14, 0.015, 66., 0.074, 
  0.002, 461.5, "tests performed", "", "", "", "", "", "", "", "", "", 51.85, 
  896444., 49.562, 28.6, 6.224, 3.284, 8702.975, 1.4, 412.82, 14.49, 10.2, 
  34.8, "", 2.3, 67.44, 0.743}, {"FJI", "Oceania", "Fiji", "2020-07-20", 27., 
  0., 0.143, "", "", 0., 30.119, 0., 0.159, "", "", 0., "", "", "", "", "", 
  "", "", "", "", 13., 6414., 7.155, 0.015, 65., 0.073, 0.002, 454.5, 
  "tests performed", "", "", "", "", "", "", "", "", "", 51.85, 896444., 
  49.562, 28.6, 6.224, 3.284, 8702.975, 1.4, 412.82, 14.49, 10.2, 34.8, "", 
  2.3, 67.44, 0.743}, {"FJI", "Oceania", "Fiji", "2020-07-21", 27., 0., 
  0.143, "", "", 0., 30.119, 0., 0.159, "", "", 0., "", "", "", "", "", "", 
  "", "", "", 40., 6454., 7.2, 0.045, 49., 0.055, 0.003, 342.7, 
  "tests performed", "", "", "", "", "", "", "", "", "", 51.85, 896444., 
  49.562, 28.6, 6.224, 3.284, 8702.975, 1.4, 412.82, 14.49, 10.2, 34.8, "", 
  2.3, 67.44, 0.743}, {"FJI", "Oceania", "Fiji", "2020-07-22", 27., 0., 
  0.143, "", "", 0., 30.119, 0., 0.159, "", "", 0., "", "", "", "", "", "", 
  "", "", "", 81., 6535., 7.29, 0.09, 45., 0.05, 0.003, 314.7, 
  "tests performed", "", "", "", "", "", "", "", "", "", 51.85, 896444., 
  49.562, 28.6, 6.224, 3.284, 8702.975, 1.4, 412.82, 14.49, 10.2, 34.8, "", 
  2.3, 67.44, 0.743}, {"FJI", "Oceania", "Fiji", "2020-07-23", 27., 0., 
  0.143, "", "", 0., 30.119, 0., 0.159, "", "", 0., "", "", "", "", "", "", 
  "", "", "", 49., 6584., 7.345, 0.055, 37., 0.041, 0.004, 258.7, 
  "tests performed", "", "", "", "", "", "", "", "", "", 51.85, 896444., 
  49.562, 28.6, 6.224, 3.284, 8702.975, 1.4, 412.82, 14.49, 10.2, 34.8, "", 
  2.3, 67.44, 0.743}, {"FJI", "Oceania", "Fiji", "2020-07-24", 27., 0., 
  0.143, "", "", 0., 30.119, 0., 0.159, "", "", 0., "", "", "", "", "", "", 
  "", "", "", 55., 6639., 7.406, 0.061, 39., 0.044, 0.004, 272.7, 
  "tests performed", "", "", "", "", "", "", "", "", "", 51.85, 896444., 
  49.562, 28.6, 6.224, 3.284, 8702.975, 1.4, 412.82, 14.49, 10.2, 34.8, "", 
  2.3, 67.44, 0.743}, {"FJI", "Oceania", "Fiji", "2020-07-25", 27., 0., 
  0.143, "", "", 0., 30.119, 0., 0.159, "", "", 0., "", "", "", "", "", "", 
  "", "", "", 29., 6668., 7.438, 0.032, 40., 0.045, 0.004, 279.7, 
  "tests performed", "", "", "", "", "", "", "", "", "", 51.85, 896444., 
  49.562, 28.6, 6.224, 3.284, 8702.975, 1.4, 412.82, 14.49, 10.2, 34.8, "", 
  2.3, 67.44, 0.743}, {"FJI", "Oceania", "Fiji", "2020-07-26", 27., 0., 0., 
  "", "", 0., 30.119, 0., 0., "", "", 0., "", "", "", "", "", "", "", "", "", 
  25., 6693., 7.466, 0.028, 42., 0.047, 0., "", "tests performed", "", "", 
  "", "", "", "", "", "", "", 51.85, 896444., 49.562, 28.6, 6.224, 3.284, 
  8702.975, 1.4, 412.82, 14.49, 10.2, 34.8, "", 2.3, 67.44, 0.743}, 
 {"FJI", "Oceania", "Fiji", "2020-07-27", 27., 0., 0., "", "", 0., 30.119, 
  0., 0., "", "", 0., "", "", "", "", "", "", "", "", "", 26., 6719., 7.495, 
  0.029, 44., 0.049, 0., "", "tests performed", "", "", "", "", "", "", "", 
  "", "", 51.85, 896444., 49.562, 28.6, 6.224, 3.284, 8702.975, 1.4, 412.82, 
  14.49, 10.2, 34.8, "", 2.3, 67.44, 0.743}, {"FJI", "Oceania", "Fiji", 
  "2020-07-28", 27., 0., 0., "", "", 0., 30.119, 0., 0., "", "", 0., "", "", 
  "", "", "", "", "", "", "", 37., 6756., 7.536, 0.041, 43., 0.048, 0., "", 
  "tests performed", "", "", "", "", "", "", "", "", "", 51.85, 896444., 
  49.562, 28.6, 6.224, 3.284, 8702.975, 1.4, 412.82, 14.49, 10.2, 34.8, "", 
  2.3, 67.44, 0.743}, {"FJI", "Oceania", "Fiji", "2020-07-29", 27., 0., 0., 
  "", "", 0., 30.119, 0., 0., "", "", 0., "", "", "", "", "", "", "", "", "", 
  129., 6885., 7.68, 0.144, 50., 0.056, 0., "", "tests performed", "", "", 
  "", "", "", "", "", "", "", 51.85, 896444., 49.562, 28.6, 6.224, 3.284, 
  8702.975, 1.4, 412.82, 14.49, 10.2, 34.8, "", 2.3, 67.44, 0.743}, 
 {"FJI", "Oceania", "Fiji", "2020-07-30", 27., 0., 0., "", "", 0., 30.119, 
  0., 0., "", "", 0., "", "", "", "", "", "", "", "", "", 39., 6924., 7.724, 
  0.044, 49., 0.055, 0., "", "tests performed", "", "", "", "", "", "", "", 
  "", "", 51.85, 896444., 49.562, 28.6, 6.224, 3.284, 8702.975, 1.4, 412.82, 
  14.49, 10.2, 34.8, "", 2.3, 67.44, 0.743}, {"FJI", "Oceania", "Fiji", 
  "2020-07-31", 27., 0., 0., 1., 1., 0.143, 30.119, 0., 0., 1.116, 1.116, 
  0.159, "", "", "", "", "", "", "", "", "", 12., 6936., 7.737, 0.013, 42., 
  0.047, 0., "", "tests performed", "", "", "", "", "", "", "", "", "", 
  51.85, 896444., 49.562, 28.6, 6.224, 3.284, 8702.975, 1.4, 412.82, 14.49, 
  10.2, 34.8, "", 2.3, 67.44, 0.743}, {"FJI", "Oceania", "Fiji", 
  "2020-08-01", 27., 0., 0., 1., 0., 0.143, 30.119, 0., 0., 1.116, 0., 0.159, 
  "", "", "", "", "", "", "", "", "", 1., 6937., 7.738, 0.001, 38., 0.042, 
  0., "", "tests performed", "", "", "", "", "", "", "", "", "", 51.85, 
  896444., 49.562, 28.6, 6.224, 3.284, 8702.975, 1.4, 412.82, 14.49, 10.2, 
  34.8, "", 2.3, 67.44, 0.743}, {"FJI", "Oceania", "Fiji", "2020-08-02", 27., 
  0., 0., 1., 0., 0.143, 30.119, 0., 0., 1.116, 0., 0.159, "", "", "", "", 
  "", "", "", "", "", "", "", "", "", 40., 0.045, 0., "", "tests performed", 
  "", "", "", "", "", "", "", "", "", 51.85, 896444., 49.562, 28.6, 6.224, 
  3.284, 8702.975, 1.4, 412.82, 14.49, 10.2, 34.8, "", 2.3, 67.44, 0.743}, 
 {"FJI", "Oceania", "Fiji", "2020-08-03", 27., 0., 0., 1., 0., 0.143, 30.119, 
  0., 0., 1.116, 0., 0.159, "", "", "", "", "", "", "", "", "", "", 7013., 
  7.823, "", 42., 0.047, 0., "", "tests performed", "", "", "", "", "", "", 
  "", "", "", 51.85, 896444., 49.562, 28.6, 6.224, 3.284, 8702.975, 1.4, 
  412.82, 14.49, 10.2, 34.8, "", 2.3, 67.44, 0.743}, 
 {"FJI", "Oceania", "Fiji", "2020-08-04", 27., 0., 0., 1., 0., 0.143, 30.119, 
  0., 0., 1.116, 0., 0.159, "", "", "", "", "", "", "", "", "", 64., 7077., 
  7.895, 0.071, 46., 0.051, 0., "", "tests performed", "", "", "", "", "", 
  "", "", "", "", 51.85, 896444., 49.562, 28.6, 6.224, 3.284, 8702.975, 1.4, 
  412.82, 14.49, 10.2, 34.8, "", 2.3, 67.44, 0.743}, 
 {"FJI", "Oceania", "Fiji", "2020-08-05", 27., 0., 0., 1., 0., 0.143, 30.119, 
  0., 0., 1.116, 0., 0.159, "", "", "", "", "", "", "", "", "", 169., 7246., 
  8.083, 0.189, 52., 0.058, 0., "", "tests performed", "", "", "", "", "", 
  "", "", "", "", 51.85, 896444., 49.562, 28.6, 6.224, 3.284, 8702.975, 1.4, 
  412.82, 14.49, 10.2, 34.8, "", 2.3, 67.44, 0.743}, 
 {"FJI", "Oceania", "Fiji", "2020-08-06", 27., 0., 0., 1., 0., 0.143, 30.119, 
  0., 0., 1.116, 0., 0.159, "", "", "", "", "", "", "", "", "", 60., 7306., 
  8.15, 0.067, 55., 0.061, 0., "", "tests performed", "", "", "", "", "", "", 
  "", "", "", 51.85, 896444., 49.562, 28.6, 6.224, 3.284, 8702.975, 1.4, 
  412.82, 14.49, 10.2, 34.8, "", 2.3, 67.44, 0.743}, 
 {"FJI", "Oceania", "Fiji", "2020-08-07", 27., 0., 0., 1., 0., 0., 30.119, 
  0., 0., 1.116, 0., 0., "", "", "", "", "", "", "", "", "", 12., 7318., 
  8.163, 0.013, 55., 0.061, 0., "", "tests performed", "", "", "", "", "", 
  "", "", "", "", 51.85, 896444., 49.562, 28.6, 6.224, 3.284, 8702.975, 1.4, 
  412.82, 14.49, 10.2, 34.8, "", 2.3, 67.44, 0.743}, 
 {"FJI", "Oceania", "Fiji", "2020-08-08", 27., 0., 0., 1., 0., 0., 30.119, 
  0., 0., 1.116, 0., 0., "", "", "", "", "", "", "", "", "", 16., 7334., 
  8.181, 0.018, 57., 0.064, 0., "", "tests performed", "", "", "", "", "", 
  "", "", "", "", 51.85, 896444., 49.562, 28.6, 6.224, 3.284, 8702.975, 1.4, 
  412.82, 14.49, 10.2, 34.8, "", 2.3, 67.44, 0.743}, 
 {"FJI", "Oceania", "Fiji", "2020-08-09", 27., 0., 0., 1., 0., 0., 30.119, 
  0., 0., 1.116, 0., 0., "", "", "", "", "", "", "", "", "", 7., 7341., 
  8.189, 0.008, 52., 0.058, 0., "", "tests performed", "", "", "", "", "", 
  "", "", "", "", 51.85, 896444., 49.562, 28.6, 6.224, 3.284, 8702.975, 1.4, 
  412.82, 14.49, 10.2, 34.8, "", 2.3, 67.44, 0.743}, 
 {"FJI", "Oceania", "Fiji", "2020-08-10", 27., 0., 0., 1., 0., 0., 30.119, 
  0., 0., 1.116, 0., 0., "", "", "", "", "", "", "", "", "", 4., 7345., 
  8.193, 0.004, 47., 0.052, 0., "", "tests performed", "", "", "", "", "", 
  "", "", "", "", 51.85, 896444., 49.562, 28.6, 6.224, 3.284, 8702.975, 1.4, 
  412.82, 14.49, 10.2, 34.8, "", 2.3, 67.44, 0.743}, 
 {"FJI", "Oceania", "Fiji", "2020-08-11", 27., 0., 0., 1., 0., 0., 30.119, 
  0., 0., 1.116, 0., 0., "", "", "", "", "", "", "", "", "", 40., 7385., 
  8.238, 0.045, 44., 0.049, 0., "", "tests performed", "", "", "", "", "", 
  "", "", "", "", 51.85, 896444., 49.562, 28.6, 6.224, 3.284, 8702.975, 1.4, 
  412.82, 14.49, 10.2, 34.8, "", 2.3, 67.44, 0.743}, 
 {"FJI", "Oceania", "Fiji", "2020-08-12", 27., 0., 0., 1., 0., 0., 30.119, 
  0., 0., 1.116, 0., 0., "", "", "", "", "", "", "", "", "", 125., 7510., 
  8.378, 0.139, 38., 0.042, 0., "", "tests performed", "", "", "", "", "", 
  "", "", "", "", 51.85, 896444., 49.562, 28.6, 6.224, 3.284, 8702.975, 1.4, 
  412.82, 14.49, 10.2, 34.8, "", 2.3, 67.44, 0.743}, 
 {"FJI", "Oceania", "Fiji", "2020-08-13", 28., 1., 0.143, 1., 0., 0., 31.235, 
  1.116, 0.159, 1.116, 0., 0., "", "", "", "", "", "", "", "", "", 34., 
  7544., 8.415, 0.038, 34., 0.038, 0.004, 237.8, "tests performed", "", "", 
  "", "", "", "", "", "", "", 51.85, 896444., 49.562, 28.6, 6.224, 3.284, 
  8702.975, 1.4, 412.82, 14.49, 10.2, 34.8, "", 2.3, 67.44, 0.743}, 
 {"FJI", "Oceania", "Fiji", "2020-08-14", 28., 0., 0.143, 1., 0., 0., 31.235, 
  0., 0.159, 1.116, 0., 0., "", "", "", "", "", "", "", "", "", 50., 7594., 
  8.471, 0.056, 39., 0.044, 0.004, 272.7, "tests performed", "", "", "", "", 
  "", "", "", "", "", 51.85, 896444., 49.562, 28.6, 6.224, 3.284, 8702.975, 
  1.4, 412.82, 14.49, 10.2, 34.8, "", 2.3, 67.44, 0.743}, 
 {"FJI", "Oceania", "Fiji", "2020-08-15", 28., 0., 0.143, 1., 0., 0., 31.235, 
  0., 0.159, 1.116, 0., 0., "", "", "", "", "", "", "", "", "", 12., 7606., 
  8.485, 0.013, 39., 0.044, 0.004, 272.7, "tests performed", "", "", "", "", 
  "", "", "", "", "", 51.85, 896444., 49.562, 28.6, 6.224, 3.284, 8702.975, 
  1.4, 412.82, 14.49, 10.2, 34.8, "", 2.3, 67.44, 0.743}, 
 {"FJI", "Oceania", "Fiji", "2020-08-16", 28., 0., 0.143, 1., 0., 0., 31.235, 
  0., 0.159, 1.116, 0., 0., "", "", "", "", "", "", "", "", "", 17., 7623., 
  8.504, 0.019, 40., 0.045, 0.004, 279.7, "tests performed", "", "", "", "", 
  "", "", "", "", "", 51.85, 896444., 49.562, 28.6, 6.224, 3.284, 8702.975, 
  1.4, 412.82, 14.49, 10.2, 34.8, "", 2.3, 67.44, 0.743}, 
 {"FJI", "Oceania", "Fiji", "2020-08-17", 28., 0., 0.143, 1., 0., 0., 31.235, 
  0., 0.159, 1.116, 0., 0., "", "", "", "", "", "", "", "", "", 15., 7638., 
  8.52, 0.017, 42., 0.047, 0.003, 293.7, "tests performed", "", "", "", "", 
  "", "", "", "", "", 51.85, 896444., 49.562, 28.6, 6.224, 3.284, 8702.975, 
  1.4, 412.82, 14.49, 10.2, 34.8, "", 2.3, 67.44, 0.743}, 
 {"FJI", "Oceania", "Fiji", "2020-08-18", 28., 0., 0.143, 1., 0., 0., 31.235, 
  0., 0.159, 1.116, 0., 0., "", "", "", "", "", "", "", "", "", 25., 7663., 
  8.548, 0.028, 40., 0.045, 0.004, 279.7, "tests performed", "", "", "", "", 
  "", "", "", "", "", 51.85, 896444., 49.562, 28.6, 6.224, 3.284, 8702.975, 
  1.4, 412.82, 14.49, 10.2, 34.8, "", 2.3, 67.44, 0.743}, 
 {"FJI", "Oceania", "Fiji", "2020-08-19", 28., 0., 0.143, 1., 0., 0., 31.235, 
  0., 0.159, 1.116, 0., 0., "", "", "", "", "", "", "", "", "", 178., 7841., 
  8.747, 0.199, 47., 0.052, 0.003, 328.7, "tests performed", "", "", "", "", 
  "", "", "", "", "", 51.85, 896444., 49.562, 28.6, 6.224, 3.284, 8702.975, 
  1.4, 412.82, 14.49, 10.2, 34.8, "", 2.3, 67.44, 0.743}, 
 {"FJI", "Oceania", "Fiji", "2020-08-20", 28., 0., 0., 1., 0., 0., 31.235, 
  0., 0., 1.116, 0., 0., "", "", "", "", "", "", "", "", "", 48., 7889., 8.8, 
  0.054, 49., 0.055, 0., "", "tests performed", "", "", "", "", "", "", "", 
  "", "", 51.85, 896444., 49.562, 28.6, 6.224, 3.284, 8702.975, 1.4, 412.82, 
  14.49, 10.2, 34.8, "", 2.3, 67.44, 0.743}, {"FJI", "Oceania", "Fiji", 
  "2020-08-21", 28., 0., 0., 1., 0., 0., 31.235, 0., 0., 1.116, 0., 0., "", 
  "", "", "", "", "", "", "", "", 53., 7942., 8.859, 0.059, 50., 0.056, 0., 
  "", "tests performed", "", "", "", "", "", "", "", "", "", 51.85, 896444., 
  49.562, 28.6, 6.224, 3.284, 8702.975, 1.4, 412.82, 14.49, 10.2, 34.8, "", 
  2.3, 67.44, 0.743}, {"FJI", "Oceania", "Fiji", "2020-08-22", 28., 0., 0., 
  1., 0., 0., 31.235, 0., 0., 1.116, 0., 0., "", "", "", "", "", "", "", "", 
  "", 19., 7961., 8.881, 0.021, 51., 0.057, 0., "", "tests performed", "", 
  "", "", "", "", "", "", "", "", 51.85, 896444., 49.562, 28.6, 6.224, 3.284, 
  8702.975, 1.4, 412.82, 14.49, 10.2, 34.8, "", 2.3, 67.44, 0.743}, 
 {"FJI", "Oceania", "Fiji", "2020-08-23", 28., 0., 0., 1., 0., 0., 31.235, 
  0., 0., 1.116, 0., 0., "", "", "", "", "", "", "", "", "", 18., 7979., 
  8.901, 0.02, 51., 0.057, 0., "", "tests performed", "", "", "", "", "", "", 
  "", "", "", 51.85, 896444., 49.562, 28.6, 6.224, 3.284, 8702.975, 1.4, 
  412.82, 14.49, 10.2, 34.8, "", 2.3, 67.44, 0.743}, 
 {"FJI", "Oceania", "Fiji", "2020-08-24", 28., 0., 0., 1., 0., 0., 31.235, 
  0., 0., 1.116, 0., 0., "", "", "", "", "", "", "", "", "", 7., 7986., 
  8.909, 0.008, 50., 0.056, 0., "", "tests performed", "", "", "", "", "", 
  "", "", "", "", 51.85, 896444., 49.562, 28.6, 6.224, 3.284, 8702.975, 1.4, 
  412.82, 14.49, 10.2, 34.8, "", 2.3, 67.44, 0.743}, 
 {"FJI", "Oceania", "Fiji", "2020-08-25", 28., 0., 0., 1., 0., 0., 31.235, 
  0., 0., 1.116, 0., 0., "", "", "", "", "", "", "", "", "", 51., 8037., 
  8.965, 0.057, 53., 0.059, 0., "", "tests performed", "", "", "", "", "", 
  "", "", "", "", 51.85, 896444., 49.562, 28.6, 6.224, 3.284, 8702.975, 1.4, 
  412.82, 14.49, 10.2, 34.8, "", 2.3, 67.44, 0.743}, 
 {"FJI", "Oceania", "Fiji", "2020-08-26", 28., 0., 0., 1., 0., 0., 31.235, 
  0., 0., 1.116, 0., 0., "", "", "", "", "", "", "", "", "", 160., 8197., 
  9.144, 0.178, 51., 0.057, 0., "", "tests performed", "", "", "", "", "", 
  "", "", "", "", 51.85, 896444., 49.562, 28.6, 6.224, 3.284, 8702.975, 1.4, 
  412.82, 14.49, 10.2, 34.8, "", 2.3, 67.44, 0.743}, 
 {"FJI", "Oceania", "Fiji", "2020-08-27", 28., 0., 0., 2., 1., 0.143, 31.235, 
  0., 0., 2.231, 1.116, 0.159, "", "", "", "", "", "", "", "", "", 47., 
  8244., 9.196, 0.052, 51., 0.057, 0., "", "tests performed", "", "", "", "", 
  "", "", "", "", "", 51.85, 896444., 49.562, 28.6, 6.224, 3.284, 8702.975, 
  1.4, 412.82, 14.49, 10.2, 34.8, "", 2.3, 67.44, 0.743}, 
 {"FJI", "Oceania", "Fiji", "2020-08-28", 28., 0., 0., 2., 0., 0.143, 31.235, 
  0., 0., 2.231, 0., 0.159, "", "", "", "", "", "", "", "", "", 38., 8282., 
  9.239, 0.042, 49., 0.055, 0., "", "tests performed", "", "", "", "", "", 
  "", "", "", "", 51.85, 896444., 49.562, 28.6, 6.224, 3.284, 8702.975, 1.4, 
  412.82, 14.49, 10.2, 34.8, "", 2.3, 67.44, 0.743}, 
 {"FJI", "Oceania", "Fiji", "2020-08-29", 28., 0., 0., 2., 0., 0.143, 31.235, 
  0., 0., 2.231, 0., 0.159, "", "", "", "", "", "", "", "", "", 21., 8303., 
  9.262, 0.023, 49., 0.055, 0., "", "tests performed", "", "", "", "", "", 
  "", "", "", "", 51.85, 896444., 49.562, 28.6, 6.224, 3.284, 8702.975, 1.4, 
  412.82, 14.49, 10.2, 34.8, "", 2.3, 67.44, 0.743}, 
 {"FJI", "Oceania", "Fiji", "2020-08-30", 28., 0., 0., 2., 0., 0.143, 31.235, 
  0., 0., 2.231, 0., 0.159, "", "", "", "", "", "", "", "", "", 62., 8365., 
  9.331, 0.069, 55., 0.061, 0., "", "tests performed", "", "", "", "", "", 
  "", "", "", "", 51.85, 896444., 49.562, 28.6, 6.224, 3.284, 8702.975, 1.4, 
  412.82, 14.49, 10.2, 34.8, "", 2.3, 67.44, 0.743}, 
 {"FJI", "Oceania", "Fiji", "2020-08-31", 28., 0., 0., 2., 0., 0.143, 31.235, 
  0., 0., 2.231, 0., 0.159, "", "", "", "", "", "", "", "", "", 43., 8408., 
  9.379, 0.048, 60., 0.067, 0., "", "tests performed", "", "", "", "", "", 
  "", "", "", "", 51.85, 896444., 49.562, 28.6, 6.224, 3.284, 8702.975, 1.4, 
  412.82, 14.49, 10.2, 34.8, "", 2.3, 67.44, 0.743}, 
 {"FJI", "Oceania", "Fiji", "2020-09-01", 29., 1., 0.143, 2., 0., 0.143, 
  32.35, 1.116, 0.159, 2.231, 0., 0.159, "", "", "", "", "", "", "", "", "", 
  19., 8427., 9.4, 0.021, 56., 0.062, 0.003, 391.6, "tests performed", "", 
  "", "", "", "", "", "", "", "", 51.85, 896444., 49.562, 28.6, 6.224, 3.284, 
  8702.975, 1.4, 412.82, 14.49, 10.2, 34.8, "", 2.3, 67.44, 0.743}, 
 {"FJI", "Oceania", "Fiji", "2020-09-02", 29., 0., 0.143, 2., 0., 0.143, 
  32.35, 0., 0.159, 2.231, 0., 0.159, "", "", "", "", "", "", "", "", "", 
  123., 8550., 9.538, 0.137, 50., 0.056, 0.003, 349.7, "tests performed", "", 
  "", "", "", "", "", "", "", "", 51.85, 896444., 49.562, 28.6, 6.224, 3.284, 
  8702.975, 1.4, 412.82, 14.49, 10.2, 34.8, "", 2.3, 67.44, 0.743}, 
 {"FJI", "Oceania", "Fiji", "2020-09-03", 29., 0., 0.143, 2., 0., 0., 32.35, 
  0., 0.159, 2.231, 0., 0., "", "", "", "", "", "", "", "", "", "", "", "", 
  "", 51., 0.057, 0.003, 356.6, "tests performed", "", "", "", "", "", "", 
  "", "", "", 51.85, 896444., 49.562, 28.6, 6.224, 3.284, 8702.975, 1.4, 
  412.82, 14.49, 10.2, 34.8, "", 2.3, 67.44, 0.743}, 
 {"FJI", "Oceania", "Fiji", "2020-09-04", 29., 0., 0.143, 2., 0., 0., 32.35, 
  0., 0.159, 2.231, 0., 0., "", "", "", "", "", "", "", "", "", "", 8646., 
  9.645, "", 52., 0.058, 0.003, 363.6, "tests performed", "", "", "", "", "", 
  "", "", "", "", 51.85, 896444., 49.562, 28.6, 6.224, 3.284, 8702.975, 1.4, 
  412.82, 14.49, 10.2, 34.8, "", 2.3, 67.44, 0.743}, 
 {"FJI", "Oceania", "Fiji", "2020-09-05", 31., 2., 0.429, 2., 0., 0., 34.581, 
  2.231, 0.478, 2.231, 0., 0., "", "", "", "", "", "", "", "", "", 139., 
  8785., 9.8, 0.155, 69., 0.077, 0.006, 160.8, "tests performed", "", "", "", 
  "", "", "", "", "", "", 51.85, 896444., 49.562, 28.6, 6.224, 3.284, 
  8702.975, 1.4, 412.82, 14.49, 10.2, 34.8, "", 2.3, 67.44, 0.743}, 
 {"FJI", "Oceania", "Fiji", "2020-09-06", 31., 0., 0.429, 2., 0., 0., 34.581, 
  0., 0.478, 2.231, 0., 0., "", "", "", "", "", "", "", "", "", 108., 8893., 
  9.92, 0.12, 75., 0.084, 0.006, 174.8, "tests performed", "", "", "", "", 
  "", "", "", "", "", 51.85, 896444., 49.562, 28.6, 6.224, 3.284, 8702.975, 
  1.4, 412.82, 14.49, 10.2, 34.8, "", 2.3, 67.44, 0.743}, 
 {"FJI", "Oceania", "Fiji", "2020-09-07", 31., 0., 0.429, 2., 0., 0., 34.581, 
  0., 0.478, 2.231, 0., 0., "", "", "", "", "", "", "", "", "", 12., 8905., 
  9.934, 0.013, 71., 0.079, 0.006, 165.5, "tests performed", "", "", "", "", 
  "", "", "", "", "", 51.85, 896444., 49.562, 28.6, 6.224, 3.284, 8702.975, 
  1.4, 412.82, 14.49, 10.2, 34.8, "", 2.3, 67.44, 0.743}, 
 {"FJI", "Oceania", "Fiji", "2020-09-08", 31., 0., 0.286, 2., 0., 0., 34.581, 
  0., 0.319, 2.231, 0., 0., "", "", "", "", "", "", "", "", "", 171., 9076., 
  10.124, 0.191, 93., 0.104, 0.003, 325.2, "tests performed", "", "", "", "", 
  "", "", "", "", "", 51.85, 896444., 49.562, 28.6, 6.224, 3.284, 8702.975, 
  1.4, 412.82, 14.49, 10.2, 34.8, "", 2.3, 67.44, 0.743}, 
 {"FJI", "Oceania", "Fiji", "2020-09-09", 32., 1., 0.429, 2., 0., 0., 35.697, 
  1.116, 0.478, 2.231, 0., 0., "", "", "", "", "", "", "", "", "", 159., 
  9235., 10.302, 0.177, 98., 0.109, 0.004, 228.4, "tests performed", "", "", 
  "", "", "", "", "", "", "", 51.85, 896444., 49.562, 28.6, 6.224, 3.284, 
  8702.975, 1.4, 412.82, 14.49, 10.2, 34.8, "", 2.3, 67.44, 0.743}, 
 {"FJI", "Oceania", "Fiji", "2020-09-10", 32., 0., 0.429, 2., 0., 0., 35.697, 
  0., 0.478, 2.231, 0., 0., "", "", "", "", "", "", "", "", "", 33., 9268., 
  10.339, 0.037, 96., 0.107, 0.004, 223.8, "tests performed", "", "", "", "", 
  "", "", "", "", "", 51.85, 896444., 49.562, 28.6, 6.224, 3.284, 8702.975, 
  1.4, 412.82, 14.49, 10.2, 34.8, "", 2.3, 67.44, 0.743}, 
 {"FJI", "Oceania", "Fiji", "2020-09-11", 32., 0., 0.429, 2., 0., 0., 35.697, 
  0., 0.478, 2.231, 0., 0., "", "", "", "", "", "", "", "", "", 26., 9294., 
  10.368, 0.029, 93., 0.104, 0.005, 216.8, "tests performed", "", "", "", "", 
  "", "", "", "", "", 51.85, 896444., 49.562, 28.6, 6.224, 3.284, 8702.975, 
  1.4, 412.82, 14.49, 10.2, 34.8, "", 2.3, 67.44, 0.743}, 
 {"FJI", "Oceania", "Fiji", "2020-09-12", 32., 0., 0.143, 2., 0., 0., 35.697, 
  0., 0.159, 2.231, 0., 0., "", "", "", "", "", "", "", "", "", 28., 9322., 
  10.399, 0.031, 77., 0.086, 0.002, 538.5, "tests performed", "", "", "", "", 
  "", "", "", "", "", 51.85, 896444., 49.562, 28.6, 6.224, 3.284, 8702.975, 
  1.4, 412.82, 14.49, 10.2, 34.8, "", 2.3, 67.44, 0.743}, 
 {"FJI", "Oceania", "Fiji", "2020-09-13", 32., 0., 0.143, 2., 0., 0., 35.697, 
  0., 0.159, 2.231, 0., 0., "", "", "", "", "", "", "", "", "", 17., 9339., 
  10.418, 0.019, 64., 0.071, 0.002, 447.6, "tests performed", "", "", "", "", 
  "", "", "", "", "", 51.85, 896444., 49.562, 28.6, 6.224, 3.284, 8702.975, 
  1.4, 412.82, 14.49, 10.2, 34.8, "", 2.3, 67.44, 0.743}, 
 {"FJI", "Oceania", "Fiji", "2020-09-14", 32., 0., 0.143, 2., 0., 0., 35.697, 
  0., 0.159, 2.231, 0., 0., "", "", "", "", "", "", "", "", "", 23., 9362., 
  10.443, 0.026, 65., 0.073, 0.002, 454.5, "tests performed", "", "", "", "", 
  "", "", "", "", "", 51.85, 896444., 49.562, 28.6, 6.224, 3.284, 8702.975, 
  1.4, 412.82, 14.49, 10.2, 34.8, "", 2.3, 67.44, 0.743}, 
 {"FJI", "Oceania", "Fiji", "2020-09-15", 32., 0., 0.143, 2., 0., 0., 35.697, 
  0., 0.159, 2.231, 0., 0., "", "", "", "", "", "", "", "", "", 208., 9570., 
  10.676, 0.232, 71., 0.079, 0.002, 496.5, "tests performed", "", "", "", "", 
  "", "", "", "", "", 51.85, 896444., 49.562, 28.6, 6.224, 3.284, 8702.975, 
  1.4, 412.82, 14.49, 10.2, 34.8, "", 2.3, 67.44, 0.743}, 
 {"FJI", "Oceania", "Fiji", "2020-09-16", 32., 0., 0., 2., 0., 0., 35.697, 
  0., 0., 2.231, 0., 0., "", "", "", "", "", "", "", "", "", 183., 9753., 
  10.88, 0.204, 74., 0.083, 0., "", "tests performed", "", "", "", "", "", 
  "", "", "", "", 51.85, 896444., 49.562, 28.6, 6.224, 3.284, 8702.975, 1.4, 
  412.82, 14.49, 10.2, 34.8, "", 2.3, 67.44, 0.743}, 
 {"FJI", "Oceania", "Fiji", "2020-09-17", 32., 0., 0., 2., 0., 0., 35.697, 
  0., 0., 2.231, 0., 0., "", "", "", "", "", "", "", "", "", 53., 9806., 
  10.939, 0.059, 77., 0.086, 0., "", "tests performed", "", "", "", "", "", 
  "", "", "", "", 51.85, 896444., 49.562, 28.6, 6.224, 3.284, 8702.975, 1.4, 
  412.82, 14.49, 10.2, 34.8, "", 2.3, 67.44, 0.743}, 
 {"FJI", "Oceania", "Fiji", "2020-09-18", 32., 0., 0., 2., 0., 0., 35.697, 
  0., 0., 2.231, 0., 0., "", "", "", "", "", "", "", "", "", 20., 9826., 
  10.961, 0.022, 76., 0.085, 0., "", "tests performed", "", "", "", "", "", 
  "", "", "", "", 51.85, 896444., 49.562, 28.6, 6.224, 3.284, 8702.975, 1.4, 
  412.82, 14.49, 10.2, 34.8, "", 2.3, 67.44, 0.743}, 
 {"FJI", "Oceania", "Fiji", "2020-09-19", 32., 0., 0., 2., 0., 0., 35.697, 
  0., 0., 2.231, 0., 0., "", "", "", "", "", "", "", "", "", 33., 9859., 
  10.998, 0.037, 77., 0.086, 0., "", "tests performed", "", "", "", "", "", 
  "", "", "", "", 51.85, 896444., 49.562, 28.6, 6.224, 3.284, 8702.975, 1.4, 
  412.82, 14.49, 10.2, 34.8, "", 2.3, 67.44, 0.743}, 
 {"FJI", "Oceania", "Fiji", "2020-09-20", 32., 0., 0., 2., 0., 0., 35.697, 
  0., 0., 2.231, 0., 0., "", "", "", "", "", "", "", "", "", 28., 9887., 
  11.029, 0.031, 78., 0.087, 0., "", "tests performed", "", "", "", "", "", 
  "", "", "", "", 51.85, 896444., 49.562, 28.6, 6.224, 3.284, 8702.975, 1.4, 
  412.82, 14.49, 10.2, 34.8, "", 2.3, 67.44, 0.743}, 
 {"FJI", "Oceania", "Fiji", "2020-09-21", 32., 0., 0., 2., 0., 0., 35.697, 
  0., 0., 2.231, 0., 0., "", "", "", "", "", "", "", "", "", 25., 9912., 
  11.057, 0.028, 79., 0.088, 0., "", "tests performed", "", "", "", "", "", 
  "", "", "", "", 51.85, 896444., 49.562, 28.6, 6.224, 3.284, 8702.975, 1.4, 
  412.82, 14.49, 10.2, 34.8, "", 2.3, 67.44, 0.743}, 
 {"FJI", "Oceania", "Fiji", "2020-09-22", 32., 0., 0., 2., 0., 0., 35.697, 
  0., 0., 2.231, 0., 0., "", "", "", "", "", "", "", "", "", 100., 10012., 
  11.169, 0.112, 63., 0.07, 0., "", "tests performed", "", "", "", "", "", 
  "", "", "", "", 51.85, 896444., 49.562, 28.6, 6.224, 3.284, 8702.975, 1.4, 
  412.82, 14.49, 10.2, 34.8, "", 2.3, 67.44, 0.743}, 
 {"FJI", "Oceania", "Fiji", "2020-09-23", 32., 0., 0., 2., 0., 0., 35.697, 
  0., 0., 2.231, 0., 0., "", "", "", "", "", "", "", "", "", 180., 10192., 
  11.369, 0.201, 63., 0.07, 0., "", "tests performed", "", "", "", "", "", 
  "", "", "", "", 51.85, 896444., 49.562, 28.6, 6.224, 3.284, 8702.975, 1.4, 
  412.82, 14.49, 10.2, 34.8, "", 2.3, 67.44, 0.743}, 
 {"FJI", "Oceania", "Fiji", "2020-09-24", 32., 0., 0., 2., 0., 0., 35.697, 
  0., 0., 2.231, 0., 0., "", "", "", "", "", "", "", "", "", 24., 10216., 
  11.396, 0.027, 59., 0.066, 0., "", "tests performed", "", "", "", "", "", 
  "", "", "", "", 51.85, 896444., 49.562, 28.6, 6.224, 3.284, 8702.975, 1.4, 
  412.82, 14.49, 10.2, 34.8, "", 2.3, 67.44, 0.743}, 
 {"FJI", "Oceania", "Fiji", "2020-09-25", 32., 0., 0., 2., 0., 0., 35.697, 
  0., 0., 2.231, 0., 0., "", "", "", "", "", "", "", "", "", 64., 10280., 
  11.468, 0.071, 65., 0.073, 0., "", "tests performed", "", "", "", "", "", 
  "", "", "", "", 51.85, 896444., 49.562, 28.6, 6.224, 3.284, 8702.975, 1.4, 
  412.82, 14.49, 10.2, 34.8, "", 2.3, 67.44, 0.743}, 
 {"FJI", "Oceania", "Fiji", "2020-09-26", 32., 0., 0., 2., 0., 0., 35.697, 
  0., 0., 2.231, 0., 0., "", "", "", "", "", "", "", "", "", 65., 10345., 
  11.54, 0.073, 69., 0.077, 0., "", "tests performed", "", "", "", "", "", 
  "", "", "", "", 51.85, 896444., 49.562, 28.6, 6.224, 3.284, 8702.975, 1.4, 
  412.82, 14.49, 10.2, 34.8, "", 2.3, 67.44, 0.743}, 
 {"FJI", "Oceania", "Fiji", "2020-09-27", 32., 0., 0., 2., 0., 0., 35.697, 
  0., 0., 2.231, 0., 0., "", "", "", "", "", "", "", "", "", 40., 10385., 
  11.585, 0.045, 71., 0.079, 0., "", "tests performed", "", "", "", "", "", 
  "", "", "", "", 51.85, 896444., 49.562, 28.6, 6.224, 3.284, 8702.975, 1.4, 
  412.82, 14.49, 10.2, 34.8, "", 2.3, 67.44, 0.743}, 
 {"FJI", "Oceania", "Fiji", "2020-09-28", 32., 0., 0., 2., 0., 0., 35.697, 
  0., 0., 2.231, 0., 0., "", "", "", "", "", "", "", "", "", 16., 10401., 
  11.603, 0.018, 70., 0.078, 0., "", "tests performed", "", "", "", "", "", 
  "", "", "", "", 51.85, 896444., 49.562, 28.6, 6.224, 3.284, 8702.975, 1.4, 
  412.82, 14.49, 10.2, 34.8, "", 2.3, 67.44, 0.743}, 
 {"FJI", "Oceania", "Fiji", "2020-09-29", 32., 0., 0., 2., 0., 0., 35.697, 
  0., 0., 2.231, 0., 0., "", "", "", "", "", "", "", "", "", 158., 10559., 
  11.779, 0.176, 78., 0.087, 0., "", "tests performed", "", "", "", "", "", 
  "", "", "", "", 51.85, 896444., 49.562, 28.6, 6.224, 3.284, 8702.975, 1.4, 
  412.82, 14.49, 10.2, 34.8, "", 2.3, 67.44, 0.743}, 
 {"FJI", "Oceania", "Fiji", "2020-09-30", 32., 0., 0., 2., 0., 0., 35.697, 
  0., 0., 2.231, 0., 0., "", "", "", "", "", "", "", "", "", 227., 10786., 
  12.032, 0.253, 85., 0.095, 0., "", "tests performed", "", "", "", "", "", 
  "", "", "", "", 51.85, 896444., 49.562, 28.6, 6.224, 3.284, 8702.975, 1.4, 
  412.82, 14.49, 10.2, 34.8, "", 2.3, 67.44, 0.743}, 
 {"FJI", "Oceania", "Fiji", "2020-10-01", 32., 0., 0., 2., 0., 0., 35.697, 
  0., 0., 2.231, 0., 0., "", "", "", "", "", "", "", "", "", 39., 10825., 
  12.075, 0.044, 87., 0.097, 0., "", "tests performed", "", "", "", "", "", 
  "", "", "", "", 51.85, 896444., 49.562, 28.6, 6.224, 3.284, 8702.975, 1.4, 
  412.82, 14.49, 10.2, 34.8, "", 2.3, 67.44, 0.743}, 
 {"FJI", "Oceania", "Fiji", "2020-10-02", 32., 0., 0., 2., 0., 0., 35.697, 
  0., 0., 2.231, 0., 0., "", "", "", "", "", "", "", "", "", 58., 10883., 
  12.14, 0.065, 86., 0.096, 0., "", "tests performed", "", "", "", "", "", 
  "", "", "", "", 49.07, 896444., 49.562, 28.6, 6.224, 3.284, 8702.975, 1.4, 
  412.82, 14.49, 10.2, 34.8, "", 2.3, 67.44, 0.743}, 
 {"FJI", "Oceania", "Fiji", "2020-10-03", 32., 0., 0., 2., 0., 0., 35.697, 
  0., 0., 2.231, 0., 0., "", "", "", "", "", "", "", "", "", 111., 10994., 
  12.264, 0.124, 93., 0.104, 0., "", "tests performed", "", "", "", "", "", 
  "", "", "", "", 49.07, 896444., 49.562, 28.6, 6.224, 3.284, 8702.975, 1.4, 
  412.82, 14.49, 10.2, 34.8, "", 2.3, 67.44, 0.743}, 
 {"FJI", "Oceania", "Fiji", "2020-10-04", 32., 0., 0., 2., 0., 0., 35.697, 
  0., 0., 2.231, 0., 0., "", "", "", "", "", "", "", "", "", -35., 10959., 
  12.225, -0.039, 82., 0.091, 0., "", "tests performed", "", "", "", "", "", 
  "", "", "", "", 49.07, 896444., 49.562, 28.6, 6.224, 3.284, 8702.975, 1.4, 
  412.82, 14.49, 10.2, 34.8, "", 2.3, 67.44, 0.743}, 
 {"FJI", "Oceania", "Fiji", "2020-10-05", 32., 0., 0., 2., 0., 0., 35.697, 
  0., 0., 2.231, 0., 0., "", "", "", "", "", "", "", "", "", 34., 10993., 
  12.263, 0.038, 85., 0.095, 0., "", "tests performed", "", "", "", "", "", 
  "", "", "", "", 49.07, 896444., 49.562, 28.6, 6.224, 3.284, 8702.975, 1.4, 
  412.82, 14.49, 10.2, 34.8, "", 2.3, 67.44, 0.743}, 
 {"FJI", "Oceania", "Fiji", "2020-10-06", 32., 0., 0., 2., 0., 0., 35.697, 
  0., 0., 2.231, 0., 0., "", "", "", "", "", "", "", "", "", 41., 11034., 
  12.309, 0.046, 68., 0.076, 0., "", "tests performed", "", "", "", "", "", 
  "", "", "", "", 49.07, 896444., 49.562, 28.6, 6.224, 3.284, 8702.975, 1.4, 
  412.82, 14.49, 10.2, 34.8, "", 2.3, 67.44, 0.743}, 
 {"FJI", "Oceania", "Fiji", "2020-10-07", 32., 0., 0., 2., 0., 0., 35.697, 
  0., 0., 2.231, 0., 0., "", "", "", "", "", "", "", "", "", "", "", "", "", 
  56., 0.062, 0., "", "tests performed", "", "", "", "", "", "", "", "", "", 
  49.07, 896444., 49.562, 28.6, 6.224, 3.284, 8702.975, 1.4, 412.82, 14.49, 
  10.2, 34.8, "", 2.3, 67.44, 0.743}, {"FJI", "Oceania", "Fiji", 
  "2020-10-08", 32., 0., 0., 2., 0., 0., 35.697, 0., 0., 2.231, 0., 0., "", 
  "", "", "", "", "", "", "", "", "", 11318., 12.625, "", 70., 0.078, 0., "", 
  "tests performed", "", "", "", "", "", "", "", "", "", 49.07, 896444., 
  49.562, 28.6, 6.224, 3.284, 8702.975, 1.4, 412.82, 14.49, 10.2, 34.8, "", 
  2.3, 67.44, 0.743}, {"FJI", "Oceania", "Fiji", "2020-10-09", 32., 0., 0., 
  2., 0., 0., 35.697, 0., 0., 2.231, 0., 0., "", "", "", "", "", "", "", "", 
  "", 102., 11420., 12.739, 0.114, 77., 0.086, 0., "", "tests performed", "", 
  "", "", "", "", "", "", "", "", 49.07, 896444., 49.562, 28.6, 6.224, 3.284, 
  8702.975, 1.4, 412.82, 14.49, 10.2, 34.8, "", 2.3, 67.44, 0.743}, 
 {"FJI", "Oceania", "Fiji", "2020-10-10", 32., 0., 0., 2., 0., 0., 35.697, 
  0., 0., 2.231, 0., 0., "", "", "", "", "", "", "", "", "", 30., 11450., 
  12.773, 0.033, 65., 0.073, 0., "", "tests performed", "", "", "", "", "", 
  "", "", "", "", 49.07, 896444., 49.562, 28.6, 6.224, 3.284, 8702.975, 1.4, 
  412.82, 14.49, 10.2, 34.8, "", 2.3, 67.44, 0.743}, 
 {"FJI", "Oceania", "Fiji", "2020-10-11", 32., 0., 0., 2., 0., 0., 35.697, 
  0., 0., 2.231, 0., 0., "", "", "", "", "", "", "", "", "", "", "", "", "", 
  74., 0.083, 0., "", "tests performed", "", "", "", "", "", "", "", "", "", 
  49.07, 896444., 49.562, 28.6, 6.224, 3.284, 8702.975, 1.4, 412.82, 14.49, 
  10.2, 34.8, "", 2.3, 67.44, 0.743}, {"FJI", "Oceania", "Fiji", 
  "2020-10-12", 32., 0., 0., 2., 0., 0., 35.697, 0., 0., 2.231, 0., 0., "", 
  "", "", "", "", "", "", "", "", "", 11508., 12.837, "", 74., 0.083, 0., "", 
  "tests performed", "", "", "", "", "", "", "", "", "", 49.07, 896444., 
  49.562, 28.6, 6.224, 3.284, 8702.975, 1.4, 412.82, 14.49, 10.2, 34.8, "", 
  2.3, 67.44, 0.743}, {"FJI", "Oceania", "Fiji", "2020-10-13", 32., 0., 0., 
  2., 0., 0., 35.697, 0., 0., 2.231, 0., 0., "", "", "", "", "", "", "", "", 
  "", 85., 11593., 12.932, 0.095, 80., 0.089, 0., "", "tests performed", "", 
  "", "", "", "", "", "", "", "", 49.07, 896444., 49.562, 28.6, 6.224, 3.284, 
  8702.975, 1.4, 412.82, 14.49, 10.2, 34.8, "", 2.3, 67.44, 0.743}, 
 {"FJI", "Oceania", "Fiji", "2020-10-14", 32., 0., 0., 2., 0., 0., 35.697, 
  0., 0., 2.231, 0., 0., "", "", "", "", "", "", "", "", "", 178., 11771., 
  13.131, 0.199, 85., 0.095, 0., "", "tests performed", "", "", "", "", "", 
  "", "", "", "", 49.07, 896444., 49.562, 28.6, 6.224, 3.284, 8702.975, 1.4, 
  412.82, 14.49, 10.2, 34.8, "", 2.3, 67.44, 0.743}, 
 {"FJI", "Oceania", "Fiji", "2020-10-15", 32., 0., 0., 2., 0., 0., 35.697, 
  0., 0., 2.231, 0., 0., "", "", "", "", "", "", "", "", "", "", "", "", "", 
  75., 0.084, 0., "", "tests performed", "", "", "", "", "", "", "", "", "", 
  49.07, 896444., 49.562, 28.6, 6.224, 3.284, 8702.975, 1.4, 412.82, 14.49, 
  10.2, 34.8, "", 2.3, 67.44, 0.743}, {"FJI", "Oceania", "Fiji", 
  "2020-10-16", 32., 0., 0., 2., 0., 0., 35.697, 0., 0., 2.231, 0., 0., "", 
  "", "", "", "", "", "", "", "", "", 11916., 13.293, "", 71., 0.079, 0., "", 
  "tests performed", "", "", "", "", "", "", "", "", "", 49.07, 896444., 
  49.562, 28.6, 6.224, 3.284, 8702.975, 1.4, 412.82, 14.49, 10.2, 34.8, "", 
  2.3, 67.44, 0.743}, {"FJI", "Oceania", "Fiji", "2020-10-17", 32., 0., 0., 
  2., 0., 0., 35.697, 0., 0., 2.231, 0., 0., "", "", "", "", "", "", "", "", 
  "", 62., 11978., 13.362, 0.069, 75., 0.084, 0., "", "tests performed", "", 
  "", "", "", "", "", "", "", "", 49.07, 896444., 49.562, 28.6, 6.224, 3.284, 
  8702.975, 1.4, 412.82, 14.49, 10.2, 34.8, "", 2.3, 67.44, 0.743}, 
 {"FJI", "Oceania", "Fiji", "2020-10-18", 32., 0., 0., 2., 0., 0., 35.697, 
  0., 0., 2.231, 0., 0., "", "", "", "", "", "", "", "", "", 56., 12034., 
  13.424, 0.062, 79., 0.088, 0., "", "tests performed", "", "", "", "", "", 
  "", "", "", "", 49.07, 896444., 49.562, 28.6, 6.224, 3.284, 8702.975, 1.4, 
  412.82, 14.49, 10.2, 34.8, "", 2.3, 67.44, 0.743}, 
 {"FJI", "Oceania", "Fiji", "2020-10-19", 32., 0., 0., 2., 0., 0., 35.697, 
  0., 0., 2.231, 0., 0., "", "", "", "", "", "", "", "", "", 7., 12041., 
  13.432, 0.008, 76., 0.085, 0., "", "tests performed", "", "", "", "", "", 
  "", "", "", "", 49.07, 896444., 49.562, 28.6, 6.224, 3.284, 8702.975, 1.4, 
  412.82, 14.49, 10.2, 34.8, "", 2.3, 67.44, 0.743}, 
 {"FJI", "Oceania", "Fiji", "2020-10-20", 32., 0., 0., 2., 0., 0., 35.697, 
  0., 0., 2.231, 0., 0., "", "", "", "", "", "", "", "", "", 84., 12125., 
  13.526, 0.094, 76., 0.085, 0., "", "tests performed", "", "", "", "", "", 
  "", "", "", "", 49.07, 896444., 49.562, 28.6, 6.224, 3.284, 8702.975, 1.4, 
  412.82, 14.49, 10.2, 34.8, "", 2.3, 67.44, 0.743}, 
 {"FJI", "Oceania", "Fiji", "2020-10-21", 33., 1., 0.143, 2., 0., 0., 36.812, 
  1.116, 0.159, 2.231, 0., 0., "", "", "", "", "", "", "", "", "", 129., 
  12254., 13.67, 0.144, 69., 0.077, 0.002, 482.5, "tests performed", "", "", 
  "", "", "", "", "", "", "", 49.07, 896444., 49.562, 28.6, 6.224, 3.284, 
  8702.975, 1.4, 412.82, 14.49, 10.2, 34.8, "", 2.3, 67.44, 0.743}, 
 {"FJI", "Oceania", "Fiji", "2020-10-22", 33., 0., 0.143, 2., 0., 0., 36.812, 
  0., 0.159, 2.231, 0., 0., "", "", "", "", "", "", "", "", "", 83., 12337., 
  13.762, 0.093, 70., 0.078, 0.002, 489.5, "tests performed", "", "", "", "", 
  "", "", "", "", "", 49.07, 896444., 49.562, 28.6, 6.224, 3.284, 8702.975, 
  1.4, 412.82, 14.49, 10.2, 34.8, "", 2.3, 67.44, 0.743}, 
 {"FJI", "Oceania", "Fiji", "2020-10-23", 33., 0., 0.143, 2., 0., 0., 36.812, 
  0., 0.159, 2.231, 0., 0., "", "", "", "", "", "", "", "", "", 27., 12364., 
  13.792, 0.03, 64., 0.071, 0.002, 447.6, "tests performed", "", "", "", "", 
  "", "", "", "", "", 49.07, 896444., 49.562, 28.6, 6.224, 3.284, 8702.975, 
  1.4, 412.82, 14.49, 10.2, 34.8, "", 2.3, 67.44, 0.743}, 
 {"FJI", "Oceania", "Fiji", "2020-10-24", 33., 0., 0.143, 2., 0., 0., 36.812, 
  0., 0.159, 2.231, 0., 0., "", "", "", "", "", "", "", "", "", 37., 12401., 
  13.834, 0.041, 60., 0.067, 0.002, 419.6, "tests performed", "", "", "", "", 
  "", "", "", "", "", 49.07, 896444., 49.562, 28.6, 6.224, 3.284, 8702.975, 
  1.4, 412.82, 14.49, 10.2, 34.8, "", 2.3, 67.44, 0.743}, 
 {"FJI", "Oceania", "Fiji", "2020-10-25", 33., 0., 0.143, 2., 0., 0., 36.812, 
  0., 0.159, 2.231, 0., 0., "", "", "", "", "", "", "", "", "", "", "", "", 
  "", 61., 0.068, 0.002, 426.6, "tests performed", "", "", "", "", "", "", 
  "", "", "", 49.07, 896444., 49.562, 28.6, 6.224, 3.284, 8702.975, 1.4, 
  412.82, 14.49, 10.2, 34.8, "", 2.3, 67.44, 0.743}, 
 {"FJI", "Oceania", "Fiji", "2020-10-26", 33., 0., 0.143, 2., 0., 0., 36.812, 
  0., 0.159, 2.231, 0., 0., "", "", "", "", "", "", "", "", "", "", 12527., 
  13.974, "", 69., 0.077, 0.002, 482.5, "tests performed", "", "", "", "", 
  "", "", "", "", "", 49.07, 896444., 49.562, 28.6, 6.224, 3.284, 8702.975, 
  1.4, 412.82, 14.49, 10.2, 34.8, "", 2.3, 67.44, 0.743}, 
 {"FJI", "Oceania", "Fiji", "2020-10-27", 33., 0., 0.143, 2., 0., 0., 36.812, 
  0., 0.159, 2.231, 0., 0., "", "", "", "", "", "", "", "", "", 128., 12655., 
  14.117, 0.143, 76., 0.085, 0.002, 531.5, "tests performed", "", "", "", "", 
  "", "", "", "", "", 49.07, 896444., 49.562, 28.6, 6.224, 3.284, 8702.975, 
  1.4, 412.82, 14.49, 10.2, 34.8, "", 2.3, 67.44, 0.743}, 
 {"FJI", "Oceania", "Fiji", "2020-10-28", 33., 0., 0., 2., 0., 0., 36.812, 
  0., 0., 2.231, 0., 0., "", "", "", "", "", "", "", "", "", 51., 12706., 
  14.174, 0.057, 65., 0.073, 0., "", "tests performed", "", "", "", "", "", 
  "", "", "", "", 49.07, 896444., 49.562, 28.6, 6.224, 3.284, 8702.975, 1.4, 
  412.82, 14.49, 10.2, 34.8, "", 2.3, 67.44, 0.743}, 
 {"FJI", "Oceania", "Fiji", "2020-10-29", 34., 1., 0.143, 2., 0., 0., 37.928, 
  1.116, 0.159, 2.231, 0., 0., "", "", "", "", "", "", "", "", "", 52., 
  12758., 14.232, 0.058, 60., 0.067, 0.002, 419.6, "tests performed", "", "", 
  "", "", "", "", "", "", "", 49.07, 896444., 49.562, 28.6, 6.224, 3.284, 
  8702.975, 1.4, 412.82, 14.49, 10.2, 34.8, "", 2.3, 67.44, 0.743}, 
 {"FJI", "Oceania", "Fiji", "2020-10-30", 34., 0., 0.143, 2., 0., 0., 37.928, 
  0., 0.159, 2.231, 0., 0., "", "", "", "", "", "", "", "", "", 362., 13120., 
  14.636, 0.404, 108., 0.12, 0.001, 755.2, "tests performed", "", "", "", "", 
  "", "", "", "", "", 49.07, 896444., 49.562, 28.6, 6.224, 3.284, 8702.975, 
  1.4, 412.82, 14.49, 10.2, 34.8, "", 2.3, 67.44, 0.743}, 
 {"FJI", "Oceania", "Fiji", "2020-10-31", 34., 0., 0.143, 2., 0., 0., 37.928, 
  0., 0.159, 2.231, 0., 0., "", "", "", "", "", "", "", "", "", "", "", "", 
  "", 114., 0.127, 0.001, 797.2, "tests performed", "", "", "", "", "", "", 
  "", "", "", 49.07, 896444., 49.562, 28.6, 6.224, 3.284, 8702.975, 1.4, 
  412.82, 14.49, 10.2, 34.8, "", 2.3, 67.44, 0.743}, 
 {"FJI", "Oceania", "Fiji", "2020-11-01", 34., 0., 0.143, 2., 0., 0., 37.928, 
  0., 0.159, 2.231, 0., 0., "", "", "", "", "", "", "", "", "", "", 13280., 
  14.814, "", 117., 0.131, 0.001, 818.2, "tests performed", "", "", "", "", 
  "", "", "", "", "", 49.07, 896444., 49.562, 28.6, 6.224, 3.284, 8702.975, 
  1.4, 412.82, 14.49, 10.2, 34.8, "", 2.3, 67.44, 0.743}, 
 {"FJI", "Oceania", "Fiji", "2020-11-02", 34., 0., 0.143, 2., 0., 0., 37.928, 
  0., 0.159, 2.231, 0., 0., "", "", "", "", "", "", "", "", "", "", "", "", 
  "", 117., 0.131, 0.001, 818.2, "tests performed", "", "", "", "", "", "", 
  "", "", "", 49.07, 896444., 49.562, 28.6, 6.224, 3.284, 8702.975, 1.4, 
  412.82, 14.49, 10.2, 34.8, "", 2.3, 67.44, 0.743}, 
 {"FJI", "Oceania", "Fiji", "2020-11-03", 34., 0., 0.143, 2., 0., 0., 37.928, 
  0., 0.159, 2.231, 0., 0., "", "", "", "", "", "", "", "", "", "", 13413., 
  14.962, "", 108., 0.12, 0.001, 755.2, "tests performed", "", "", "", "", 
  "", "", "", "", "", 49.07, 896444., 49.562, 28.6, 6.224, 3.284, 8702.975, 
  1.4, 412.82, 14.49, 10.2, 34.8, "", 2.3, 67.44, 0.743}, 
 {"FJI", "Oceania", "Fiji", "2020-11-04", 34., 0., 0.143, 2., 0., 0., 37.928, 
  0., 0.159, 2.231, 0., 0., "", "", "", "", "", "", "", "", "", 40., 13453., 
  15.007, 0.045, 107., 0.119, 0.001, 748.3, "tests performed", "", "", "", 
  "", "", "", "", "", "", 49.07, 896444., 49.562, 28.6, 6.224, 3.284, 
  8702.975, 1.4, 412.82, 14.49, 10.2, 34.8, "", 2.3, 67.44, 0.743}, 
 {"FJI", "Oceania", "Fiji", "2020-11-05", 34., 0., 0., 2., 0., 0., 37.928, 
  0., 0., 2.231, 0., 0., "", "", "", "", "", "", "", "", "", 82., 13535., 
  15.099, 0.091, 111., 0.124, 0., "", "tests performed", "", "", "", "", "", 
  "", "", "", "", 49.07, 896444., 49.562, 28.6, 6.224, 3.284, 8702.975, 1.4, 
  412.82, 14.49, 10.2, 34.8, "", 2.3, 67.44, 0.743}, 
 {"FJI", "Oceania", "Fiji", "2020-11-06", 34., 0., 0., 2., 0., 0., 37.928, 
  0., 0., 2.231, 0., 0., "", "", "", "", "", "", "", "", "", 140., 13675., 
  15.255, 0.156, 79., 0.088, 0., "", "tests performed", "", "", "", "", "", 
  "", "", "", "", 49.07, 896444., 49.562, 28.6, 6.224, 3.284, 8702.975, 1.4, 
  412.82, 14.49, 10.2, 34.8, "", 2.3, 67.44, 0.743}, 
 {"FJI", "Oceania", "Fiji", "2020-11-07", 34., 0., 0., 2., 0., 0., 37.928, 
  0., 0., 2.231, 0., 0., "", "", "", "", "", "", "", "", "", "", "", "", "", 
  76., 0.085, 0., "", "tests performed", "", "", "", "", "", "", "", "", "", 
  49.07, 896444., 49.562, 28.6, 6.224, 3.284, 8702.975, 1.4, 412.82, 14.49, 
  10.2, 34.8, "", 2.3, 67.44, 0.743}, {"FJI", "Oceania", "Fiji", 
  "2020-11-08", 34., 0., 0., 2., 0., 0., 37.928, 0., 0., 2.231, 0., 0., "", 
  "", "", "", "", "", "", "", "", "", "", "", "", 73., 0.081, 0., "", 
  "tests performed", "", "", "", "", "", "", "", "", "", 49.07, 896444., 
  49.562, 28.6, 6.224, 3.284, 8702.975, 1.4, 412.82, 14.49, 10.2, 34.8, "", 
  2.3, 67.44, 0.743}, {"FJI", "Oceania", "Fiji", "2020-11-09", 34., 0., 0., 
  2., 0., 0., 37.928, 0., 0., 2.231, 0., 0., "", "", "", "", "", "", "", "", 
  "", "", 13850., 15.45, "", 72., 0.08, 0., "", "tests performed", "", "", 
  "", "", "", "", "", "", "", 49.07, 896444., 49.562, 28.6, 6.224, 3.284, 
  8702.975, 1.4, 412.82, 14.49, 10.2, 34.8, "", 2.3, 67.44, 0.743}, 
 {"FJI", "Oceania", "Fiji", "2020-11-10", 34., 0., 0., 2., 0., 0., 37.928, 
  0., 0., 2.231, 0., 0., "", "", "", "", "", "", "", "", "", 302., 14152., 
  15.787, 0.337, 106., 0.118, 0., "", "tests performed", "", "", "", "", "", 
  "", "", "", "", 49.07, 896444., 49.562, 28.6, 6.224, 3.284, 8702.975, 1.4, 
  412.82, 14.49, 10.2, 34.8, "", 2.3, 67.44, 0.743}, 
 {"FJI", "Oceania", "Fiji", "2020-11-11", 35., 1., 0.143, 2., 0., 0., 39.043, 
  1.116, 0.159, 2.231, 0., 0., "", "", "", "", "", "", "", "", "", "", "", 
  "", "", 118., 0.132, 0.001, 825.2, "tests performed", "", "", "", "", "", 
  "", "", "", "", 49.07, 896444., 49.562, 28.6, 6.224, 3.284, 8702.975, 1.4, 
  412.82, 14.49, 10.2, 34.8, "", 2.3, 67.44, 0.743}, 
 {"FJI", "Oceania", "Fiji", "2020-11-12", 35., 0., 0.143, 2., 0., 0., 39.043, 
  0., 0.159, 2.231, 0., 0., "", "", "", "", "", "", "", "", "", "", 14402., 
  16.066, "", 124., 0.138, 0.001, 867.1, "tests performed", "", "", "", "", 
  "", "", "", "", "", 49.07, 896444., 49.562, 28.6, 6.224, 3.284, 8702.975, 
  1.4, 412.82, 14.49, 10.2, 34.8, "", 2.3, 67.44, 0.743}, 
 {"FJI", "Oceania", "Fiji", "2020-11-13", 35., 0., 0.143, 2., 0., 0., 39.043, 
  0., 0.159, 2.231, 0., 0., "", "", "", "", "", "", "", "", "", 111., 14513., 
  16.19, 0.124, 120., 0.134, 0.001, 839.2, "tests performed", "", "", "", "", 
  "", "", "", "", "", 49.07, 896444., 49.562, 28.6, 6.224, 3.284, 8702.975, 
  1.4, 412.82, 14.49, 10.2, 34.8, "", 2.3, 67.44, 0.743}, 
 {"FJI", "Oceania", "Fiji", "2020-11-14", 35., 0., 0.143, 2., 0., 0., 39.043, 
  0., 0.159, 2.231, 0., 0., "", "", "", "", "", "", "", "", "", 39., 14552., 
  16.233, 0.044, 117., 0.131, 0.001, 818.2, "tests performed", "", "", "", 
  "", "", "", "", "", "", 49.07, 896444., 49.562, 28.6, 6.224, 3.284, 
  8702.975, 1.4, 412.82, 14.49, 10.2, 34.8, "", 2.3, 67.44, 0.743}, 
 {"FJI", "Oceania", "Fiji", "2020-11-15", 35., 0., 0.143, 2., 0., 0., 39.043, 
  0., 0.159, 2.231, 0., 0., "", "", "", "", "", "", "", "", "", 40., 14592., 
  16.278, 0.045, 114., 0.127, 0.001, 797.2, "tests performed", "", "", "", 
  "", "", "", "", "", "", 49.07, 896444., 49.562, 28.6, 6.224, 3.284, 
  8702.975, 1.4, 412.82, 14.49, 10.2, 34.8, "", 2.3, 67.44, 0.743}, 
 {"FJI", "Oceania", "Fiji", "2020-11-16", 35., 0., 0.143, 2., 0., 0., 39.043, 
  0., 0.159, 2.231, 0., 0., "", "", "", "", "", "", "", "", "", "", "", "", 
  "", 120., 0.134, 0.001, 839.2, "tests performed", "", "", "", "", "", "", 
  "", "", "", 49.07, 896444., 49.562, 28.6, 6.224, 3.284, 8702.975, 1.4, 
  412.82, 14.49, 10.2, 34.8, "", 2.3, 67.44, 0.743}, 
 {"FJI", "Oceania", "Fiji", "2020-11-17", 35., 0., 0.143, 2., 0., 0., 39.043, 
  0., 0.159, 2.231, 0., 0., "", "", "", "", "", "", "", "", "", "", 14787., 
  16.495, "", 91., 0.102, 0.002, 636.4, "tests performed", "", "", "", "", 
  "", "", "", "", "", 49.07, 896444., 49.562, 28.6, 6.224, 3.284, 8702.975, 
  1.4, 412.82, 14.49, 10.2, 34.8, "", 2.3, 67.44, 0.743}, 
 {"FJI", "Oceania", "Fiji", "2020-11-18", 35., 0., 0., 2., 0., 0., 39.043, 
  0., 0., 2.231, 0., 0., "", "", "", "", "", "", "", "", "", 430., 15217., 
  16.975, 0.48, 134., 0.149, 0., "", "tests performed", "", "", "", "", "", 
  "", "", "", "", 49.07, 896444., 49.562, 28.6, 6.224, 3.284, 8702.975, 1.4, 
  412.82, 14.49, 10.2, 34.8, "", 2.3, 67.44, 0.743}, 
 {"FJI", "Oceania", "Fiji", "2020-11-19", 35., 0., 0., 2., 0., 0., 39.043, 
  0., 0., 2.231, 0., 0., "", "", "", "", "", "", "", "", "", 18., 15235., 
  16.995, 0.02, 119., 0.133, 0., "", "tests performed", "", "", "", "", "", 
  "", "", "", "", 49.07, 896444., 49.562, 28.6, 6.224, 3.284, 8702.975, 1.4, 
  412.82, 14.49, 10.2, 34.8, "", 2.3, 67.44, 0.743}, 
 {"FJI", "Oceania", "Fiji", "2020-11-20", 35., 0., 0., 2., 0., 0., 39.043, 
  0., 0., 2.231, 0., 0., "", "", "", "", "", "", "", "", "", 67., 15302., 
  17.07, 0.075, 113., 0.126, 0., "", "tests performed", "", "", "", "", "", 
  "", "", "", "", 49.07, 896444., 49.562, 28.6, 6.224, 3.284, 8702.975, 1.4, 
  412.82, 14.49, 10.2, 34.8, "", 2.3, 67.44, 0.743}, 
 {"FJI", "Oceania", "Fiji", "2020-11-21", 35., 0., 0., 2., 0., 0., 39.043, 
  0., 0., 2.231, 0., 0., "", "", "", "", "", "", "", "", "", 5., 15307., 
  17.075, 0.006, 108., 0.12, 0., "", "tests performed", "", "", "", "", "", 
  "", "", "", "", 49.07, 896444., 49.562, 28.6, 6.224, 3.284, 8702.975, 1.4, 
  412.82, 14.49, 10.2, 34.8, "", 2.3, 67.44, 0.743}, 
 {"FJI", "Oceania", "Fiji", "2020-11-22", 35., 0., 0., 2., 0., 0., 39.043, 
  0., 0., 2.231, 0., 0., "", "", "", "", "", "", "", "", "", 81., 15388., 
  17.166, 0.09, 114., 0.127, 0., "", "tests performed", "", "", "", "", "", 
  "", "", "", "", 49.07, 896444., 49.562, 28.6, 6.224, 3.284, 8702.975, 1.4, 
  412.82, 14.49, 10.2, 34.8, "", 2.3, 67.44, 0.743}, 
 {"FJI", "Oceania", "Fiji", "2020-11-23", 35., 0., 0., 2., 0., 0., 39.043, 
  0., 0., 2.231, 0., 0., "", "", "", "", "", "", "", "", "", 119., 15507., 
  17.298, 0.133, 117., 0.131, 0., "", "tests performed", "", "", "", "", "", 
  "", "", "", "", 49.07, 896444., 49.562, 28.6, 6.224, 3.284, 8702.975, 1.4, 
  412.82, 14.49, 10.2, 34.8, "", 2.3, 67.44, 0.743}, 
 {"FJI", "Oceania", "Fiji", "2020-11-24", 38., 3., 0.429, 2., 0., 0., 42.39, 
  3.347, 0.478, 2.231, 0., 0., "", "", "", "", "", "", "", "", "", 103., 
  15610., 17.413, 0.115, 118., 0.132, 0.004, 275.1, "tests performed", "", 
  "", "", "", "", "", "", "", "", 49.07, 896444., 49.562, 28.6, 6.224, 3.284, 
  8702.975, 1.4, 412.82, 14.49, 10.2, 34.8, "", 2.3, 67.44, 0.743}, 
 {"FJI", "Oceania", "Fiji", "2020-11-25", 38., 0., 0.429, 2., 0., 0., 42.39, 
  0., 0.478, 2.231, 0., 0., "", "", "", "", "", "", "", "", "", 196., 15806., 
  17.632, 0.219, 84., 0.094, 0.005, 195.8, "tests performed", "", "", "", "", 
  "", "", "", "", "", 49.07, 896444., 49.562, 28.6, 6.224, 3.284, 8702.975, 
  1.4, 412.82, 14.49, 10.2, 34.8, "", 2.3, 67.44, 0.743}, 
 {"FJI", "Oceania", "Fiji", "2020-11-26", 38., 0., 0.429, 2., 0., 0., 42.39, 
  0., 0.478, 2.231, 0., 0., "", "", "", "", "", "", "", "", "", 179., 15985., 
  17.832, 0.2, 107., 0.119, 0.004, 249.4, "tests performed", "", "", "", "", 
  "", "", "", "", "", 49.07, 896444., 49.562, 28.6, 6.224, 3.284, 8702.975, 
  1.4, 412.82, 14.49, 10.2, 34.8, "", 2.3, 67.44, 0.743}, 
 {"FJI", "Oceania", "Fiji", "2020-11-27", 38., 0., 0.429, 2., 0., 0., 42.39, 
  0., 0.478, 2.231, 0., 0., "", "", "", "", "", "", "", "", "", 73., 16058., 
  17.913, 0.081, 108., 0.12, 0.004, 251.7, "tests performed", "", "", "", "", 
  "", "", "", "", "", 49.07, 896444., 49.562, 28.6, 6.224, 3.284, 8702.975, 
  1.4, 412.82, 14.49, 10.2, 34.8, "", 2.3, 67.44, 0.743}, 
 {"FJI", "Oceania", "Fiji", "2020-11-28", 38., 0., 0.429, 2., 0., 0., 42.39, 
  0., 0.478, 2.231, 0., 0., "", "", "", "", "", "", "", "", "", 15., 16073., 
  17.93, 0.017, 109., 0.122, 0.004, 254.1, "tests performed", "", "", "", "", 
  "", "", "", "", "", 49.07, 896444., 49.562, 28.6, 6.224, 3.284, 8702.975, 
  1.4, 412.82, 14.49, 10.2, 34.8, "", 2.3, 67.44, 0.743}, 
 {"FJI", "Oceania", "Fiji", "2020-11-29", 38., 0., 0.429, 2., 0., 0., 42.39, 
  0., 0.478, 2.231, 0., 0., "", "", "", "", "", "", "", "", "", 156., 16229., 
  18.104, 0.174, 120., 0.134, 0.004, 279.7, "tests performed", "", "", "", 
  "", "", "", "", "", "", 49.07, 896444., 49.562, 28.6, 6.224, 3.284, 
  8702.975, 1.4, 412.82, 14.49, 10.2, 34.8, "", 2.3, 67.44, 0.743}, 
 {"FJI", "Oceania", "Fiji", "2020-11-30", 42., 4., 1., 2., 0., 0., 46.852, 
  4.462, 1.116, 2.231, 0., 0., "", "", "", "", "", "", "", "", "", 68., 
  16297., 18.18, 0.076, 113., 0.126, 0.009, 113., "tests performed", "", "", 
  "", "", "", "", "", "", "", 49.07, 896444., 49.562, 28.6, 6.224, 3.284, 
  8702.975, 1.4, 412.82, 14.49, 10.2, 34.8, "", 2.3, 67.44, 0.743}, 
 {"FJI", "Oceania", "Fiji", "2020-12-01", 42., 0., 0.571, 2., 0., 0., 46.852, 
  0., 0.637, 2.231, 0., 0., "", "", "", "", "", "", "", "", "", 47., 16344., 
  18.232, 0.052, 105., 0.117, 0.005, 183.9, "tests performed", "", "", "", 
  "", "", "", "", "", "", 49.07, 896444., 49.562, 28.6, 6.224, 3.284, 
  8702.975, 1.4, 412.82, 14.49, 10.2, 34.8, "", 2.3, 67.44, 0.743}, 
 {"FJI", "Oceania", "Fiji", "2020-12-02", 42., 0., 0.571, 2., 0., 0., 46.852, 
  0., 0.637, 2.231, 0., 0., "", "", "", "", "", "", "", "", "", "", "", "", 
  "", 108., 0.12, 0.005, 189.1, "tests performed", "", "", "", "", "", "", 
  "", "", "", 49.07, 896444., 49.562, 28.6, 6.224, 3.284, 8702.975, 1.4, 
  412.82, 14.49, 10.2, 34.8, "", 2.3, 67.44, 0.743}, 
 {"FJI", "Oceania", "Fiji", "2020-12-03", 42., 0., 0.571, 2., 0., 0., 46.852, 
  0., 0.637, 2.231, 0., 0., "", "", "", "", "", "", "", "", "", "", 16779., 
  18.717, "", 113., 0.126, 0.005, 197.9, "tests performed", "", "", "", "", 
  "", "", "", "", "", 49.07, 896444., 49.562, 28.6, 6.224, 3.284, 8702.975, 
  1.4, 412.82, 14.49, 10.2, 34.8, "", 2.3, 67.44, 0.743}, 
 {"FJI", "Oceania", "Fiji", "2020-12-04", 44., 2., 0.857, 2., 0., 0., 49.083, 
  2.231, 0.956, 2.231, 0., 0., "", "", "", "", "", "", "", "", "", 51., 
  16830., 18.774, 0.057, 110., 0.123, 0.008, 128.4, "tests performed", "", 
  "", "", "", "", "", "", "", "", 49.07, 896444., 49.562, 28.6, 6.224, 3.284, 
  8702.975, 1.4, 412.82, 14.49, 10.2, 34.8, "", 2.3, 67.44, 0.743}, 
 {"FJI", "Oceania", "Fiji", "2020-12-05", 44., 0., 0.857, 2., 0., 0., 49.083, 
  0., 0.956, 2.231, 0., 0., "", "", "", "", "", "", "", "", "", "", "", "", 
  "", 129., 0.144, 0.007, 150.5, "tests performed", "", "", "", "", "", "", 
  "", "", "", 49.07, 896444., 49.562, 28.6, 6.224, 3.284, 8702.975, 1.4, 
  412.82, 14.49, 10.2, 34.8, "", 2.3, 67.44, 0.743}, 
 {"FJI", "Oceania", "Fiji", "2020-12-06", 44., 0., 0.857, 2., 0., 0., 49.083, 
  0., 0.956, 2.231, 0., 0., "", "", "", "", "", "", "", "", "", "", 17116., 
  19.093, "", 127., 0.142, 0.007, 148.2, "tests performed", "", "", "", "", 
  "", "", "", "", "", 49.07, 896444., 49.562, 28.6, 6.224, 3.284, 8702.975, 
  1.4, 412.82, 14.49, 10.2, 34.8, "", 2.3, 67.44, 0.743}, 
 {"FJI", "Oceania", "Fiji", "2020-12-07", 44., 0., 0.286, 2., 0., 0., 49.083, 
  0., 0.319, 2.231, 0., 0., "", "", "", "", "", "", "", "", "", 402., 17518., 
  19.542, 0.448, 174., 0.194, 0.002, 608.4, "tests performed", "", "", "", 
  "", "", "", "", "", "", 49.07, 896444., 49.562, 28.6, 6.224, 3.284, 
  8702.975, 1.4, 412.82, 14.49, 10.2, 34.8, "", 2.3, 67.44, 0.743}, 
 {"FJI", "Oceania", "Fiji", "2020-12-08", 44., 0., 0.286, 2., 0., 0., 49.083, 
  0., 0.319, 2.231, 0., 0., "", "", "", "", "", "", "", "", "", 58., 17576., 
  19.606, 0.065, 176., 0.196, 0.002, 615.4, "tests performed", "", "", "", 
  "", "", "", "", "", "", 49.07, 896444., 49.562, 28.6, 6.224, 3.284, 
  8702.975, 1.4, 412.82, 14.49, 10.2, 34.8, "", 2.3, 67.44, 0.743}, 
 {"FJI", "Oceania", "Fiji", "2020-12-09", 44., 0., 0.286, 2., 0., 0., 49.083, 
  0., 0.319, 2.231, 0., 0., "", "", "", "", "", "", "", "", "", 637., 18213., 
  20.317, 0.711, 236., 0.263, 0.001, 825.2, "tests performed", "", "", "", 
  "", "", "", "", "", "", 49.07, 896444., 49.562, 28.6, 6.224, 3.284, 
  8702.975, 1.4, 412.82, 14.49, 10.2, 34.8, "", 2.3, 67.44, 0.743}, 
 {"FJI", "Oceania", "Fiji", "2020-12-10", 44., 0., 0.286, 2., 0., 0., 49.083, 
  0., 0.319, 2.231, 0., 0., "", "", "", "", "", "", "", "", "", 112., 18325., 
  20.442, 0.125, 221., 0.247, 0.001, 772.7, "tests performed", "", "", "", 
  "", "", "", "", "", "", 49.07, 896444., 49.562, 28.6, 6.224, 3.284, 
  8702.975, 1.4, 412.82, 14.49, 10.2, 34.8, "", 2.3, 67.44, 0.743}, 
 {"FJI", "Oceania", "Fiji", "2020-12-11", 44., 0., 0., 2., 0., 0., 49.083, 
  0., 0., 2.231, 0., 0., "", "", "", "", "", "", "", "", "", 291., 18616., 
  20.766, 0.325, 255., 0.284, 0., "", "tests performed", "", "", "", "", "", 
  "", "", "", "", 49.07, 896444., 49.562, 28.6, 6.224, 3.284, 8702.975, 1.4, 
  412.82, 14.49, 10.2, 34.8, "", 2.3, 67.44, 0.743}, 
 {"FJI", "Oceania", "Fiji", "2020-12-12", 44., 0., 0., 2., 0., 0., 49.083, 
  0., 0., 2.231, 0., 0., "", "", "", "", "", "", "", "", "", "", "", "", "", 
  248., 0.277, 0., "", "tests performed", "", "", "", "", "", "", "", "", "", 
  49.07, 896444., 49.562, 28.6, 6.224, 3.284, 8702.975, 1.4, 412.82, 14.49, 
  10.2, 34.8, "", 2.3, 67.44, 0.743}, {"FJI", "Oceania", "Fiji", 
  "2020-12-13", 46., 2., 0.286, 2., 0., 0., 51.314, 2.231, 0.319, 2.231, 0., 
  0., "", "", "", "", "", "", "", "", "", "", 18799., 20.971, "", 240., 
  0.268, 0.001, 839.2, "tests performed", "", "", "", "", "", "", "", "", "", 
  49.07, 896444., 49.562, 28.6, 6.224, 3.284, 8702.975, 1.4, 412.82, 14.49, 
  10.2, 34.8, "", 2.3, 67.44, 0.743}, {"FJI", "Oceania", "Fiji", 
  "2020-12-14", 46., 0., 0.286, 2., 0., 0., 51.314, 0., 0.319, 2.231, 0., 0., 
  "", "", "", "", "", "", "", "", "", 223., 19022., 21.219, 0.249, 215., 
  0.24, 0.001, 751.7, "tests performed", "", "", "", "", "", "", "", "", "", 
  49.07, 896444., 49.562, 28.6, 6.224, 3.284, 8702.975, 1.4, 412.82, 14.49, 
  10.2, 34.8, "", 2.3, 67.44, 0.743}, {"FJI", "Oceania", "Fiji", 
  "2020-12-15", 46., 0., 0.286, 2., 0., 0., 51.314, 0., 0.319, 2.231, 0., 0., 
  "", "", "", "", "", "", "", "", "", "", "", "", "", 246., 0.274, 0.001, 
  860.1, "tests performed", "", "", "", "", "", "", "", "", "", 49.07, 
  896444., 49.562, 28.6, 6.224, 3.284, 8702.975, 1.4, 412.82, 14.49, 10.2, 
  34.8, "", 2.3, 67.44, 0.743}, {"FJI", "Oceania", "Fiji", "2020-12-16", 46., 
  0., 0.286, 2., 0., 0., 51.314, 0., 0.319, 2.231, 0., 0., "", "", "", "", 
  "", "", "", "", "", "", 19577., 21.839, "", 195., 0.218, 0.001, 681.8, 
  "tests performed", "", "", "", "", "", "", "", "", "", 49.07, 896444., 
  49.562, 28.6, 6.224, 3.284, 8702.975, 1.4, 412.82, 14.49, 10.2, 34.8, "", 
  2.3, 67.44, 0.743}, {"FJI", "Oceania", "Fiji", "2020-12-17", 46., 0., 
  0.286, 2., 0., 0., 51.314, 0., 0.319, 2.231, 0., 0., "", "", "", "", "", 
  "", "", "", "", 45., 19622., 21.889, 0.05, 185., 0.206, 0.002, 646.9, 
  "tests performed", "", "", "", "", "", "", "", "", "", 49.07, 896444., 
  49.562, 28.6, 6.224, 3.284, 8702.975, 1.4, 412.82, 14.49, 10.2, 34.8, "", 
  2.3, 67.44, 0.743}, {"FJI", "Oceania", "Fiji", "2020-12-18", 46., 0., 
  0.286, 2., 0., 0., 51.314, 0., 0.319, 2.231, 0., 0., "", "", "", "", "", 
  "", "", "", "", 113., 19735., 22.015, 0.126, 160., 0.178, 0.002, 559.4, 
  "tests performed", "", "", "", "", "", "", "", "", "", 49.07, 896444., 
  49.562, 28.6, 6.224, 3.284, 8702.975, 1.4, 412.82, 14.49, 10.2, 34.8, "", 
  2.3, 67.44, 0.743}, {"FJI", "Oceania", "Fiji", "2020-12-19", 46., 0., 
  0.286, 2., 0., 0., 51.314, 0., 0.319, 2.231, 0., 0., "", "", "", "", "", 
  "", "", "", "", 104., 19839., 22.131, 0.116, 162., 0.181, 0.002, 566.4, 
  "tests performed", "", "", "", "", "", "", "", "", "", 49.07, 896444., 
  49.562, 28.6, 6.224, 3.284, 8702.975, 1.4, 412.82, 14.49, 10.2, 34.8, "", 
  2.3, 67.44, 0.743}, {"FJI", "Oceania", "Fiji", "2020-12-20", 46., 0., 0., 
  2., 0., 0., 51.314, 0., 0., 2.231, 0., 0., "", "", "", "", "", "", "", "", 
  "", 20., 19859., 22.153, 0.022, 151., 0.168, 0., "", "tests performed", "", 
  "", "", "", "", "", "", "", "", 49.07, 896444., 49.562, 28.6, 6.224, 3.284, 
  8702.975, 1.4, 412.82, 14.49, 10.2, 34.8, "", 2.3, 67.44, 0.743}, 
 {"FJI", "Oceania", "Fiji", "2020-12-21", 46., 0., 0., 2., 0., 0., 51.314, 
  0., 0., 2.231, 0., 0., "", "", "", "", "", "", "", "", "", 24., 19883., 
  22.18, 0.027, 123., 0.137, 0., "", "tests performed", "", "", "", "", "", 
  "", "", "", "", 49.07, 896444., 49.562, 28.6, 6.224, 3.284, 8702.975, 1.4, 
  412.82, 14.49, 10.2, 34.8, "", 2.3, 67.44, 0.743}, 
 {"FJI", "Oceania", "Fiji", "2020-12-22", 46., 0., 0., 2., 0., 0., 51.314, 
  0., 0., 2.231, 0., 0., "", "", "", "", "", "", "", "", "", "", "", "", "", 
  100., 0.112, 0., "", "tests performed", "", "", "", "", "", "", "", "", "", 
  49.07, 896444., 49.562, 28.6, 6.224, 3.284, 8702.975, 1.4, 412.82, 14.49, 
  10.2, 34.8, "", 2.3, 67.44, 0.743}, {"FJI", "Oceania", "Fiji", 
  "2020-12-23", 46., 0., 0., 2., 0., 0., 51.314, 0., 0., 2.231, 0., 0., "", 
  "", "", "", "", "", "", "", "", "", 20112., 22.435, "", 76., 0.085, 0., "", 
  "tests performed", "", "", "", "", "", "", "", "", "", 49.07, 896444., 
  49.562, 28.6, 6.224, 3.284, 8702.975, 1.4, 412.82, 14.49, 10.2, 34.8, "", 
  2.3, 67.44, 0.743}, {"FJI", "Oceania", "Fiji", "2020-12-24", 46., 0., 0., 
  2., 0., 0., 51.314, 0., 0., 2.231, 0., 0., "", "", "", "", "", "", "", "", 
  "", 528., 20640., 23.024, 0.589, 145., 0.162, 0., "", "tests performed", 
  "", "", "", "", "", "", "", "", "", 49.07, 896444., 49.562, 28.6, 6.224, 
  3.284, 8702.975, 1.4, 412.82, 14.49, 10.2, 34.8, "", 2.3, 67.44, 0.743}, 
 {"FJI", "Oceania", "Fiji", "2020-12-25", 46., 0., 0., 2., 0., 0., 51.314, 
  0., 0., 2.231, 0., 0., "", "", "", "", "", "", "", "", "", "", "", "", "", 
  129., 0.144, 0., "", "tests performed", "", "", "", "", "", "", "", "", "", 
  49.07, 896444., 49.562, 28.6, 6.224, 3.284, 8702.975, 1.4, 412.82, 14.49, 
  10.2, 34.8, "", 2.3, 67.44, 0.743}, {"FJI", "Oceania", "Fiji", 
  "2020-12-26", 46., 0., 0., 2., 0., 0., 51.314, 0., 0., 2.231, 0., 0., "", 
  "", "", "", "", "", "", "", "", "", 20642., 23.027, "", 115., 0.128, 0., 
  "", "tests performed", "", "", "", "", "", "", "", "", "", 49.07, 896444., 
  49.562, 28.6, 6.224, 3.284, 8702.975, 1.4, 412.82, 14.49, 10.2, 34.8, "", 
  2.3, 67.44, 0.743}, {"FJI", "Oceania", "Fiji", "2020-12-27", 46., 0., 0., 
  2., 0., 0., 51.314, 0., 0., 2.231, 0., 0., "", "", "", "", "", "", "", "", 
  "", 67., 20709., 23.101, 0.075, 121., 0.135, 0., "", "tests performed", "", 
  "", "", "", "", "", "", "", "", 49.07, 896444., 49.562, 28.6, 6.224, 3.284, 
  8702.975, 1.4, 412.82, 14.49, 10.2, 34.8, "", 2.3, 67.44, 0.743}, 
 {"FJI", "Oceania", "Fiji", "2020-12-28", 46., 0., 0., 2., 0., 0., 51.314, 
  0., 0., 2.231, 0., 0., "", "", "", "", "", "", "", "", "", 363., 21072., 
  23.506, 0.405, 170., 0.19, 0., "", "tests performed", "", "", "", "", "", 
  "", "", "", "", 49.07, 896444., 49.562, 28.6, 6.224, 3.284, 8702.975, 1.4, 
  412.82, 14.49, 10.2, 34.8, "", 2.3, 67.44, 0.743}, 
 {"FJI", "Oceania", "Fiji", "2020-12-29", 49., 3., 0.429, 2., 0., 0., 54.66, 
  3.347, 0.478, 2.231, 0., 0., "", "", "", "", "", "", "", "", "", 126., 
  21198., 23.647, 0.141, 172., 0.192, 0.002, 400.9, "tests performed", "", 
  "", "", "", "", "", "", "", "", 49.07, 896444., 49.562, 28.6, 6.224, 3.284, 
  8702.975, 1.4, 412.82, 14.49, 10.2, 34.8, "", 2.3, 67.44, 0.743}, 
 {"FJI", "Oceania", "Fiji", "2020-12-30", 49., 0., 0.429, 2., 0., 0., 54.66, 
  0., 0.478, 2.231, 0., 0., "", "", "", "", "", "", "", "", "", 98., 21296., 
  23.756, 0.109, 169., 0.189, 0.003, 393.9, "tests performed", "", "", "", 
  "", "", "", "", "", "", 49.07, 896444., 49.562, 28.6, 6.224, 3.284, 
  8702.975, 1.4, 412.82, 14.49, 10.2, 34.8, "", 2.3, 67.44, 0.743}, 
 {"FJI", "Oceania", "Fiji", "2020-12-31", 49., 0., 0.429, 2., 0., 0., 54.66, 
  0., 0.478, 2.231, 0., 0., "", "", "", "", "", "", "", "", "", 69., 21365., 
  23.833, 0.077, 104., 0.116, 0.004, 242.4, "tests performed", "", "", "", 
  "", "", "", "", "", "", 49.07, 896444., 49.562, 28.6, 6.224, 3.284, 
  8702.975, 1.4, 412.82, 14.49, 10.2, 34.8, "", 2.3, 67.44, 0.743}, 
 {"FJI", "Oceania", "Fiji", "2021-01-01", 49., 0., 0.429, 2., 0., 0., 54.66, 
  0., 0.478, 2.231, 0., 0., "", "", "", "", "", "", "", "", "", 133., 21498., 
  23.981, 0.148, 122., 0.136, 0.004, 284.4, "tests performed", "", "", "", 
  "", "", "", "", "", "", 49.07, 896444., 49.562, 28.6, 6.224, 3.284, 
  8702.975, 1.4, 412.82, 14.49, 10.2, 34.8, "", 2.3, 67.44, 0.743}, 
 {"FJI", "Oceania", "Fiji", "2021-01-02", 49., 0., 0.429, 2., 0., 0., 54.66, 
  0., 0.478, 2.231, 0., 0., "", "", "", "", "", "", "", "", "", "", "", "", 
  "", 139., 0.155, 0.003, 324., "tests performed", "", "", "", "", "", "", 
  "", "", "", 49.07, 896444., 49.562, 28.6, 6.224, 3.284, 8702.975, 1.4, 
  412.82, 14.49, 10.2, 34.8, "", 2.3, 67.44, 0.743}, 
 {"FJI", "Oceania", "Fiji", "2021-01-03", 49., 0., 0.429, 2., 0., 0., 54.66, 
  0., 0.478, 2.231, 0., 0., "", "", "", "", "", "", "", "", "", "", 21735., 
  24.246, "", 147., 0.164, 0.003, 342.7, "tests performed", "", "", "", "", 
  "", "", "", "", "", 49.07, 896444., 49.562, 28.6, 6.224, 3.284, 8702.975, 
  1.4, 412.82, 14.49, 10.2, 34.8, "", 2.3, 67.44, 0.743}, 
 {"FJI", "Oceania", "Fiji", "2021-01-04", 49., 0., 0.429, 2., 0., 0., 54.66, 
  0., 0.478, 2.231, 0., 0., "", "", "", "", "", "", "", "", "", 47., 21782., 
  24.298, 0.052, 101., 0.113, 0.004, 235.4, "tests performed", "", "", "", 
  "", "", "", "", "", "", 49.07, 896444., 49.562, 28.6, 6.224, 3.284, 
  8702.975, 1.4, 412.82, 14.49, 10.2, 34.8, "", 2.3, 67.44, 0.743}, 
 {"FJI", "Oceania", "Fiji", "2021-01-05", 53., 4., 0.571, 2., 0., 0., 59.122, 
  4.462, 0.637, 2.231, 0., 0., "", "", "", "", "", "", "", "", "", 143., 
  21925., 24.458, 0.16, 104., 0.116, 0.005, 182.1, "tests performed", "", "", 
  "", "", "", "", "", "", "", 49.07, 896444., 49.562, 28.6, 6.224, 3.284, 
  8702.975, 1.4, 412.82, 14.49, 10.2, 34.8, "", 2.3, 67.44, 0.743}, 
 {"FJI", "Oceania", "Fiji", "2021-01-06", 53., 0., 0.571, 2., 0., 0., 59.122, 
  0., 0.637, 2.231, 0., 0., "", "", "", "", "", "", "", "", "", 212., 22137., 
  24.694, 0.236, 120., 0.134, 0.005, 210.2, "tests performed", "", "", "", 
  "", "", "", "", "", "", 49.07, 896444., 49.562, 28.6, 6.224, 3.284, 
  8702.975, 1.4, 412.82, 14.49, 10.2, 34.8, "", 2.3, 67.44, 0.743}, 
 {"FJI", "Oceania", "Fiji", "2021-01-07", 53., 0., 0.571, 2., 0., 0., 59.122, 
  0., 0.637, 2.231, 0., 0., "", "", "", "", "", "", "", "", "", 184., 22321., 
  24.899, 0.205, 137., 0.153, 0.004, 239.9, "tests performed", "", "", "", 
  "", "", "", "", "", "", 49.07, 896444., 49.562, 28.6, 6.224, 3.284, 
  8702.975, 1.4, 412.82, 14.49, 10.2, 34.8, "", 2.3, 67.44, 0.743}, 
 {"FJI", "Oceania", "Fiji", "2021-01-08", 53., 0., 0.571, 2., 0., 0., 59.122, 
  0., 0.637, 2.231, 0., 0., "", "", "", "", "", "", "", "", "", 264., 22585., 
  25.194, 0.294, 155., 0.173, 0.004, 271.5, "tests performed", "", "", "", 
  "", "", "", "", "", "", 49.07, 896444., 49.562, 28.6, 6.224, 3.284, 
  8702.975, 1.4, 412.82, 14.49, 10.2, 34.8, "", 2.3, 67.44, 0.743}, 
 {"FJI", "Oceania", "Fiji", "2021-01-09", 53., 0., 0.571, 2., 0., 0., 59.122, 
  0., 0.637, 2.231, 0., 0., "", "", "", "", "", "", "", "", "", "", "", "", 
  "", 152., 0.17, 0.004, 266.2, "tests performed", "", "", "", "", "", "", 
  "", "", "", 49.07, 896444., 49.562, 28.6, 6.224, 3.284, 8702.975, 1.4, 
  412.82, 14.49, 10.2, 34.8, "", 2.3, 67.44, 0.743}, 
 {"FJI", "Oceania", "Fiji", "2021-01-10", 53., 0., 0.571, 2., 0., 0., 59.122, 
  0., 0.637, 2.231, 0., 0., "", "", "", "", "", "", "", "", "", "", 22774., 
  25.405, "", 148., 0.165, 0.004, 259.2, "tests performed", "", "", "", "", 
  "", "", "", "", "", 49.07, 896444., 49.562, 28.6, 6.224, 3.284, 8702.975, 
  1.4, 412.82, 14.49, 10.2, 34.8, "", 2.3, 67.44, 0.743}, 
 {"FJI", "Oceania", "Fiji", "2021-01-11", 53., 0., 0.571, 2., 0., 0., 59.122, 
  0., 0.637, 2.231, 0., 0., "", "", "", "", "", "", "", "", "", 57., 22831., 
  25.468, 0.064, 150., 0.167, 0.004, 262.7, "tests performed", "", "", "", 
  "", "", "", "", "", "", 49.07, 896444., 49.562, 28.6, 6.224, 3.284, 
  8702.975, 1.4, 412.82, 14.49, 10.2, 34.8, "", 2.3, 67.44, 0.743}, 
 {"FJI", "Oceania", "Fiji", "2021-01-12", 53., 0., 0., 2., 0., 0., 59.122, 
  0., 0., 2.231, 0., 0., "", "", "", "", "", "", "", "", "", 299., 23130., 
  25.802, 0.334, 172., 0.192, 0., "", "tests performed", "", "", "", "", "", 
  "", "", "", "", 49.07, 896444., 49.562, 28.6, 6.224, 3.284, 8702.975, 1.4, 
  412.82, 14.49, 10.2, 34.8, "", 2.3, 67.44, 0.743}, 
 {"FJI", "Oceania", "Fiji", "2021-01-13", 53., 0., 0., 2., 0., 0., 59.122, 
  0., 0., 2.231, 0., 0., "", "", "", "", "", "", "", "", "", 193., 23323., 
  26.017, 0.215, 169., 0.189, 0., "", "tests performed", "", "", "", "", "", 
  "", "", "", "", 49.07, 896444., 49.562, 28.6, 6.224, 3.284, 8702.975, 1.4, 
  412.82, 14.49, 10.2, 34.8, "", 2.3, 67.44, 0.743}, 
 {"FJI", "Oceania", "Fiji", "2021-01-14", 53., 0., 0., 2., 0., 0., 59.122, 
  0., 0., 2.231, 0., 0., "", "", "", "", "", "", "", "", "", 275., 23598., 
  26.324, 0.307, 182., 0.203, 0., "", "tests performed", "", "", "", "", "", 
  "", "", "", "", 49.07, 896444., 49.562, 28.6, 6.224, 3.284, 8702.975, 1.4, 
  412.82, 14.49, 10.2, 34.8, "", 2.3, 67.44, 0.743}, 
 {"FJI", "Oceania", "Fiji", "2021-01-15", 53., 0., 0., 2., 0., 0., 59.122, 
  0., 0., 2.231, 0., 0., "", "", "", "", "", "", "", "", "", 120., 23718., 
  26.458, 0.134, 162., 0.181, 0., "", "tests performed", "", "", "", "", "", 
  "", "", "", "", 49.07, 896444., 49.562, 28.6, 6.224, 3.284, 8702.975, 1.4, 
  412.82, 14.49, 10.2, 34.8, "", 2.3, 67.44, 0.743}, 
 {"FJI", "Oceania", "Fiji", "2021-01-16", 55., 2., 0.286, 2., 0., 0., 61.354, 
  2.231, 0.319, 2.231, 0., 0., "", "", "", "", "", "", "", "", "", "", "", 
  "", "", 151., 0.168, 0.002, 528., "tests performed", "", "", "", "", "", 
  "", "", "", "", 49.07, 896444., 49.562, 28.6, 6.224, 3.284, 8702.975, 1.4, 
  412.82, 14.49, 10.2, 34.8, "", 2.3, 67.44, 0.743}, 
 {"FJI", "Oceania", "Fiji", "2021-01-17", 55., 0., 0.286, 2., 0., 0., 61.354, 
  0., 0.319, 2.231, 0., 0., "", "", "", "", "", "", "", "", "", "", 23759., 
  26.504, "", 141., 0.157, 0.002, 493., "tests performed", "", "", "", "", 
  "", "", "", "", "", 49.07, 896444., 49.562, 28.6, 6.224, 3.284, 8702.975, 
  1.4, 412.82, 14.49, 10.2, 34.8, "", 2.3, 67.44, 0.743}, 
 {"FJI", "Oceania", "Fiji", "2021-01-18", 55., 0., 0.286, 2., 0., 0., 61.354, 
  0., 0.319, 2.231, 0., 0., "", "", "", "", "", "", "", "", "", 53., 23812., 
  26.563, 0.059, 140., 0.156, 0.002, 489.5, "tests performed", "", "", "", 
  "", "", "", "", "", "", 49.07, 896444., 49.562, 28.6, 6.224, 3.284, 
  8702.975, 1.4, 412.82, 14.49, 10.2, 34.8, "", 2.3, 67.44, 0.743}, 
 {"FJI", "Oceania", "Fiji", "2021-01-19", 55., 0., 0.286, 2., 0., 0., 61.354, 
  0., 0.319, 2.231, 0., 0., "", "", "", "", "", "", "", "", "", 215., 24027., 
  26.803, 0.24, 128., 0.143, 0.002, 447.6, "tests performed", "", "", "", "", 
  "", "", "", "", "", 49.07, 896444., 49.562, 28.6, 6.224, 3.284, 8702.975, 
  1.4, 412.82, 14.49, 10.2, 34.8, "", 2.3, 67.44, 0.743}, 
 {"FJI", "Oceania", "Fiji", "2021-01-20", 55., 0., 0.286, 2., 0., 0., 61.354, 
  0., 0.319, 2.231, 0., 0., "", "", "", "", "", "", "", "", "", 297., 24324., 
  27.134, 0.331, 143., 0.16, 0.002, 500., "tests performed", "", "", "", "", 
  "", "", "", "", "", 49.07, 896444., 49.562, 28.6, 6.224, 3.284, 8702.975, 
  1.4, 412.82, 14.49, 10.2, 34.8, "", 2.3, 67.44, 0.743}, 
 {"FJI", "Oceania", "Fiji", "2021-01-21", 55., 0., 0.286, 2., 0., 0., 61.354, 
  0., 0.319, 2.231, 0., 0., "", "", "", "", "", "", "", "", "", 221., 24545., 
  27.38, 0.247, 135., 0.151, 0.002, 472., "tests performed", "", "", "", "", 
  "", "", "", "", "", 49.07, 896444., 49.562, 28.6, 6.224, 3.284, 8702.975, 
  1.4, 412.82, 14.49, 10.2, 34.8, "", 2.3, 67.44, 0.743}, 
 {"FJI", "Oceania", "Fiji", "2021-01-22", 55., 0., 0.286, 2., 0., 0., 61.354, 
  0., 0.319, 2.231, 0., 0., "", "", "", "", "", "", "", "", "", 233., 24778., 
  27.64, 0.26, 151., 0.168, 0.002, 528., "tests performed", "", "", "", "", 
  "", "", "", "", "", 49.07, 896444., 49.562, 28.6, 6.224, 3.284, 8702.975, 
  1.4, 412.82, 14.49, 10.2, 34.8, "", 2.3, 67.44, 0.743}, 
 {"FJI", "Oceania", "Fiji", "2021-01-23", 55., 0., 0., 2., 0., 0., 61.354, 
  0., 0., 2.231, 0., 0., "", "", "", "", "", "", "", "", "", 236., 25014., 
  27.904, 0.263, 182., 0.203, 0., "", "tests performed", "", "", "", "", "", 
  "", "", "", "", 49.07, 896444., 49.562, 28.6, 6.224, 3.284, 8702.975, 1.4, 
  412.82, 14.49, 10.2, 34.8, "", 2.3, 67.44, 0.743}, 
 {"FJI", "Oceania", "Fiji", "2021-01-24", 55., 0., 0., 2., 0., 0., 61.354, 
  0., 0., 2.231, 0., 0., "", "", "", "", "", "", "", "", "", "", "", "", "", 
  186., 0.207, 0., "", "tests performed", "", "", "", "", "", "", "", "", "", 
  49.07, 896444., 49.562, 28.6, 6.224, 3.284, 8702.975, 1.4, 412.82, 14.49, 
  10.2, 34.8, "", 2.3, 67.44, 0.743}, {"FJI", "Oceania", "Fiji", 
  "2021-01-25", 55., 0., 0., 2., 0., 0., 61.354, 0., 0., 2.231, 0., 0., "", 
  "", "", "", "", "", "", "", "", "", 25111., 28.012, "", 186., 0.207, 0., 
  "", "tests performed", "", "", "", "", "", "", "", "", "", 49.07, 896444., 
  49.562, 28.6, 6.224, 3.284, 8702.975, 1.4, 412.82, 14.49, 10.2, 34.8, "", 
  2.3, 67.44, 0.743}, {"FJI", "Oceania", "Fiji", "2021-01-26", 55., 0., 0., 
  2., 0., 0., 61.354, 0., 0., 2.231, 0., 0., "", "", "", "", "", "", "", "", 
  "", 322., 25433., 28.371, 0.359, 201., 0.224, 0., "", "tests performed", 
  "", "", "", "", "", "", "", "", "", 49.07, 896444., 49.562, 28.6, 6.224, 
  3.284, 8702.975, 1.4, 412.82, 14.49, 10.2, 34.8, "", 2.3, 67.44, 0.743}, 
 {"FJI", "Oceania", "Fiji", "2021-01-27", 55., 0., 0., 2., 0., 0., 61.354, 
  0., 0., 2.231, 0., 0., "", "", "", "", "", "", "", "", "", 228., 25661., 
  28.625, 0.254, 191., 0.213, 0., "", "tests performed", "", "", "", "", "", 
  "", "", "", "", 49.07, 896444., 49.562, 28.6, 6.224, 3.284, 8702.975, 1.4, 
  412.82, 14.49, 10.2, 34.8, "", 2.3, 67.44, 0.743}, 
 {"FJI", "Oceania", "Fiji", "2021-01-28", 55., 0., 0., 2., 0., 0., 61.354, 
  0., 0., 2.231, 0., 0., "", "", "", "", "", "", "", "", "", 162., 25823., 
  28.806, 0.181, 183., 0.204, 0., "", "tests performed", "", "", "", "", "", 
  "", "", "", "", 49.07, 896444., 49.562, 28.6, 6.224, 3.284, 8702.975, 1.4, 
  412.82, 14.49, 10.2, 34.8, "", 2.3, 67.44, 0.743}, 
 {"FJI", "Oceania", "Fiji", "2021-01-29", 55., 0., 0., 2., 0., 0., 61.354, 
  0., 0., 2.231, 0., 0., "", "", "", "", "", "", "", "", "", 296., 26119., 
  29.136, 0.33, 192., 0.214, 0., "", "tests performed", "", "", "", "", "", 
  "", "", "", "", 49.07, 896444., 49.562, 28.6, 6.224, 3.284, 8702.975, 1.4, 
  412.82, 14.49, 10.2, 34.8, "", 2.3, 67.44, 0.743}, 
 {"FJI", "Oceania", "Fiji", "2021-01-30", 55., 0., 0., 2., 0., 0., 61.354, 
  0., 0., 2.231, 0., 0., "", "", "", "", "", "", "", "", "", -1., 26118., 
  29.135, -0.001, 158., 0.176, 0., "", "tests performed", "", "", "", "", "", 
  "", "", "", "", 49.07, 896444., 49.562, 28.6, 6.224, 3.284, 8702.975, 1.4, 
  412.82, 14.49, 10.2, 34.8, "", 2.3, 67.44, 0.743}, 
 {"FJI", "Oceania", "Fiji", "2021-01-31", 55., 0., 0., 2., 0., 0., 61.354, 
  0., 0., 2.231, 0., 0., "", "", "", "", "", "", "", "", "", "", "", "", "", 
  158., 0.176, 0., "", "tests performed", "", "", "", "", "", "", "", "", "", 
  49.07, 896444., 49.562, 28.6, 6.224, 3.284, 8702.975, 1.4, 412.82, 14.49, 
  10.2, 34.8, "", 2.3, 67.44, 0.743}, {"FJI", "Oceania", "Fiji", 
  "2021-02-01", 55., 0., 0., 2., 0., 0., 61.354, 0., 0., 2.231, 0., 0., "", 
  "", "", "", "", "", "", "", "", "", 26217., 29.246, "", 158., 0.176, 0., 
  "", "tests performed", "", "", "", "", "", "", "", "", "", 49.07, 896444., 
  49.562, 28.6, 6.224, 3.284, 8702.975, 1.4, 412.82, 14.49, 10.2, 34.8, "", 
  2.3, 67.44, 0.743}, {"FJI", "Oceania", "Fiji", "2021-02-02", 55., 0., 0., 
  2., 0., 0., 61.354, 0., 0., 2.231, 0., 0., "", "", "", "", "", "", "", "", 
  "", 293., 26510., 29.572, 0.327, 154., 0.172, 0., "", "tests performed", 
  "", "", "", "", "", "", "", "", "", 49.07, 896444., 49.562, 28.6, 6.224, 
  3.284, 8702.975, 1.4, 412.82, 14.49, 10.2, 34.8, "", 2.3, 67.44, 0.743}, 
 {"FJI", "Oceania", "Fiji", "2021-02-03", 56., 1., 0.143, 2., 0., 0., 62.469, 
  1.116, 0.159, 2.231, 0., 0., "", "", "", "", "", "", "", "", "", 338., 
  26848., 29.949, 0.377, 170., 0.19, 0.001, 1188.8, "tests performed", "", 
  "", "", "", "", "", "", "", "", 49.07, 896444., 49.562, 28.6, 6.224, 3.284, 
  8702.975, 1.4, 412.82, 14.49, 10.2, 34.8, "", 2.3, 67.44, 0.743}, 
 {"FJI", "Oceania", "Fiji", "2021-02-04", 56., 0., 0.143, 2., 0., 0., 62.469, 
  0., 0.159, 2.231, 0., 0., "", "", "", "", "", "", "", "", "", 85., 26933., 
  30.044, 0.095, 159., 0.177, 0.001, 1111.9, "tests performed", "", "", "", 
  "", "", "", "", "", "", 49.07, 896444., 49.562, 28.6, 6.224, 3.284, 
  8702.975, 1.4, 412.82, 14.49, 10.2, 34.8, "", 2.3, 67.44, 0.743}, 
 {"FJI", "Oceania", "Fiji", "2021-02-05", 56., 0., 0.143, 2., 0., 0., 62.469, 
  0., 0.159, 2.231, 0., 0., "", "", "", "", "", "", "", "", "", 149., 27082., 
  30.21, 0.166, 138., 0.154, 0.001, 965., "tests performed", "", "", "", "", 
  "", "", "", "", "", 49.07, 896444., 49.562, 28.6, 6.224, 3.284, 8702.975, 
  1.4, 412.82, 14.49, 10.2, 34.8, "", 2.3, 67.44, 0.743}, 
 {"FJI", "Oceania", "Fiji", "2021-02-06", 56., 0., 0.143, 2., 0., 0., 62.469, 
  0., 0.159, 2.231, 0., 0., "", "", "", "", "", "", "", "", "", 33., 27115., 
  30.247, 0.037, 142., 0.158, 0.001, 993., "tests performed", "", "", "", "", 
  "", "", "", "", "", 49.07, 896444., 49.562, 28.6, 6.224, 3.284, 8702.975, 
  1.4, 412.82, 14.49, 10.2, 34.8, "", 2.3, 67.44, 0.743}, 
 {"FJI", "Oceania", "Fiji", "2021-02-07", 56., 0., 0.143, 2., 0., 0., 62.469, 
  0., 0.159, 2.231, 0., 0., "", "", "", "", "", "", "", "", "", "", "", "", 
  "", 138., 0.154, 0.001, 965., "tests performed", "", "", "", "", "", "", 
  "", "", "", 49.07, 896444., 49.562, 28.6, 6.224, 3.284, 8702.975, 1.4, 
  412.82, 14.49, 10.2, 34.8, "", 2.3, 67.44, 0.743}, 
 {"FJI", "Oceania", "Fiji", "2021-02-08", 56., 0., 0.143, 2., 0., 0., 62.469, 
  0., 0.159, 2.231, 0., 0., "", "", "", "", "", "", "", "", "", "", 27159., 
  30.296, "", 135., 0.151, 0.001, 944.1, "tests performed", "", "", "", "", 
  "", "", "", "", "", 49.07, 896444., 49.562, 28.6, 6.224, 3.284, 8702.975, 
  1.4, 412.82, 14.49, 10.2, 34.8, "", 2.3, 67.44, 0.743}, 
 {"FJI", "Oceania", "Fiji", "2021-02-09", 56., 0., 0.143, 2., 0., 0., 62.469, 
  0., 0.159, 2.231, 0., 0., "", "", "", "", "", "", "", "", "", 270., 27429., 
  30.598, 0.301, 131., 0.146, 0.001, 916.1, "tests performed", "", "", "", 
  "", "", "", "", "", "", 49.07, 896444., 49.562, 28.6, 6.224, 3.284, 
  8702.975, 1.4, 412.82, 14.49, 10.2, 34.8, "", 2.3, 67.44, 0.743}, 
 {"FJI", "Oceania", "Fiji", "2021-02-10", 56., 0., 0., 2., 0., 0., 62.469, 
  0., 0., 2.231, 0., 0., "", "", "", "", "", "", "", "", "", 295., 27724., 
  30.927, 0.329, 125., 0.139, 0., "", "tests performed", "", "", "", "", "", 
  "", "", "", "", 49.07, 896444., 49.562, 28.6, 6.224, 3.284, 8702.975, 1.4, 
  412.82, 14.49, 10.2, 34.8, "", 2.3, 67.44, 0.743}, 
 {"FJI", "Oceania", "Fiji", "2021-02-11", 56., 0., 0., 2., 0., 0., 62.469, 
  0., 0., 2.231, 0., 0., "", "", "", "", "", "", "", "", "", 208., 27932., 
  31.159, 0.232, 143., 0.16, 0., "", "tests performed", "", "", "", "", "", 
  "", "", "", "", 49.07, 896444., 49.562, 28.6, 6.224, 3.284, 8702.975, 1.4, 
  412.82, 14.49, 10.2, 34.8, "", 2.3, 67.44, 0.743}, 
 {"FJI", "Oceania", "Fiji", "2021-02-12", 56., 0., 0., 2., 0., 0., 62.469, 
  0., 0., 2.231, 0., 0., "", "", "", "", "", "", "", "", "", 113., 28045., 
  31.285, 0.126, 138., 0.154, 0., "", "tests performed", "", "", "", "", "", 
  "", "", "", "", 49.07, 896444., 49.562, 28.6, 6.224, 3.284, 8702.975, 1.4, 
  412.82, 14.49, 10.2, 34.8, "", 2.3, 67.44, 0.743}, 
 {"FJI", "Oceania", "Fiji", "2021-02-13", 56., 0., 0., 2., 0., 0., 62.469, 
  0., 0., 2.231, 0., 0., "", "", "", "", "", "", "", "", "", 153., 28198., 
  31.455, 0.171, 155., 0.173, 0., "", "tests performed", "", "", "", "", "", 
  "", "", "", "", 49.07, 896444., 49.562, 28.6, 6.224, 3.284, 8702.975, 1.4, 
  412.82, 14.49, 10.2, 34.8, "", 2.3, 67.44, 0.743}, 
 {"FJI", "Oceania", "Fiji", "2021-02-14", 56., 0., 0., 2., 0., 0., 62.469, 
  0., 0., 2.231, 0., 0., "", "", "", "", "", "", "", "", "", 85., 28283., 
  31.55, 0.095, 164., 0.183, 0., "", "tests performed", "", "", "", "", "", 
  "", "", "", "", 49.07, 896444., 49.562, 28.6, 6.224, 3.284, 8702.975, 1.4, 
  412.82, 14.49, 10.2, 34.8, "", 2.3, 67.44, 0.743}, 
 {"FJI", "Oceania", "Fiji", "2021-02-15", 56., 0., 0., 2., 0., 0., 62.469, 
  0., 0., 2.231, 0., 0., "", "", "", "", "", "", "", "", "", 18., 28301., 
  31.57, 0.02, 163., 0.182, 0., "", "tests performed", "", "", "", "", "", 
  "", "", "", "", 49.07, 896444., 49.562, 28.6, 6.224, 3.284, 8702.975, 1.4, 
  412.82, 14.49, 10.2, 34.8, "", 2.3, 67.44, 0.743}, 
 {"FJI", "Oceania", "Fiji", "2021-02-16", 56., 0., 0., 2., 0., 0., 62.469, 
  0., 0., 2.231, 0., 0., "", "", "", "", "", "", "", "", "", 202., 28503., 
  31.796, 0.225, 153., 0.171, 0., "", "tests performed", "", "", "", "", "", 
  "", "", "", "", 49.07, 896444., 49.562, 28.6, 6.224, 3.284, 8702.975, 1.4, 
  412.82, 14.49, 10.2, 34.8, "", 2.3, 67.44, 0.743}, 
 {"FJI", "Oceania", "Fiji", "2021-02-17", 56., 0., 0., 2., 0., 0., 62.469, 
  0., 0., 2.231, 0., 0., "", "", "", "", "", "", "", "", "", 231., 28734., 
  32.053, 0.258, 144., 0.161, 0., "", "tests performed", "", "", "", "", "", 
  "", "", "", "", 49.07, 896444., 49.562, 28.6, 6.224, 3.284, 8702.975, 1.4, 
  412.82, 14.49, 10.2, 34.8, "", 2.3, 67.44, 0.743}, 
 {"FJI", "Oceania", "Fiji", "2021-02-18", 56., 0., 0., 2., 0., 0., 62.469, 
  0., 0., 2.231, 0., 0., "", "", "", "", "", "", "", "", "", 154., 28888., 
  32.225, 0.172, 137., 0.153, 0., "", "tests performed", "", "", "", "", "", 
  "", "", "", "", 49.07, 896444., 49.562, 28.6, 6.224, 3.284, 8702.975, 1.4, 
  412.82, 14.49, 10.2, 34.8, "", 2.3, 67.44, 0.743}, 
 {"FJI", "Oceania", "Fiji", "2021-02-19", 56., 0., 0., 2., 0., 0., 62.469, 
  0., 0., 2.231, 0., 0., "", "", "", "", "", "", "", "", "", "", "", "", "", 
  138., 0.154, 0., "", "tests performed", "", "", "", "", "", "", "", "", "", 
  49.07, 896444., 49.562, 28.6, 6.224, 3.284, 8702.975, 1.4, 412.82, 14.49, 
  10.2, 34.8, "", 2.3, 67.44, 0.743}, {"FJI", "Oceania", "Fiji", 
  "2021-02-20", 56., 0., 0., 2., 0., 0., 62.469, 0., 0., 2.231, 0., 0., "", 
  "", "", "", "", "", "", "", "", "", 29141., 32.507, "", 135., 0.151, 0., 
  "", "tests performed", "", "", "", "", "", "", "", "", "", 49.07, 896444., 
  49.562, 28.6, 6.224, 3.284, 8702.975, 1.4, 412.82, 14.49, 10.2, 34.8, "", 
  2.3, 67.44, 0.743}, {"FJI", "Oceania", "Fiji", "2021-02-21", 56., 0., 0., 
  2., 0., 0., 62.469, 0., 0., 2.231, 0., 0., "", "", "", "", "", "", "", "", 
  "", 70., 29211., 32.585, 0.078, 133., 0.148, 0., "", "tests performed", "", 
  "", "", "", "", "", "", "", "", 49.07, 896444., 49.562, 28.6, 6.224, 3.284, 
  8702.975, 1.4, 412.82, 14.49, 10.2, 34.8, "", 2.3, 67.44, 0.743}, 
 {"FJI", "Oceania", "Fiji", "2021-02-22", 56., 0., 0., 2., 0., 0., 62.469, 
  0., 0., 2.231, 0., 0., "", "", "", "", "", "", "", "", "", 14., 29225., 
  32.601, 0.016, 132., 0.147, 0., "", "tests performed", "", "", "", "", "", 
  "", "", "", "", 49.07, 896444., 49.562, 28.6, 6.224, 3.284, 8702.975, 1.4, 
  412.82, 14.49, 10.2, 34.8, "", 2.3, 67.44, 0.743}, 
 {"FJI", "Oceania", "Fiji", "2021-02-23", 56., 0., 0., 2., 0., 0., 62.469, 
  0., 0., 2.231, 0., 0., "", "", "", "", "", "", "", "", "", "", "", "", "", 
  132., 0.147, 0., "", "tests performed", "", "", "", "", "", "", "", "", "", 
  49.07, 896444., 49.562, 28.6, 6.224, 3.284, 8702.975, 1.4, 412.82, 14.49, 
  10.2, 34.8, "", 2.3, 67.44, 0.743}, {"FJI", "Oceania", "Fiji", 
  "2021-02-24", 57., 1., 0.143, 2., 0., 0., 63.585, 1.116, 0.159, 2.231, 0., 
  0., "", "", "", "", "", "", "", "", "", "", 29626., 33.048, "", 127., 
  0.142, 0.001, 888.1, "tests performed", "", "", "", "", "", "", "", "", "", 
  49.07, 896444., 49.562, 28.6, 6.224, 3.284, 8702.975, 1.4, 412.82, 14.49, 
  10.2, 34.8, "", 2.3, 67.44, 0.743}, {"FJI", "Oceania", "Fiji", 
  "2021-02-25", 57., 0., 0.143, 2., 0., 0., 63.585, 0., 0.159, 2.231, 0., 0., 
  "", "", "", "", "", "", "", "", "", 492., 30118., 33.597, 0.549, 176., 
  0.196, 0.001, 1230.8, "tests performed", "", "", "", "", "", "", "", "", 
  "", 49.07, 896444., 49.562, 28.6, 6.224, 3.284, 8702.975, 1.4, 412.82, 
  14.49, 10.2, 34.8, "", 2.3, 67.44, 0.743}, {"FJI", "Oceania", "Fiji", 
  "2021-02-26", 59., 2., 0.429, 2., 0., 0., 65.816, 2.231, 0.478, 2.231, 0., 
  0., "", "", "", "", "", "", "", "", "", 148., 30266., 33.762, 0.165, 179., 
  0.2, 0.002, 417.2, "tests performed", "", "", "", "", "", "", "", "", "", 
  49.07, 896444., 49.562, 28.6, 6.224, 3.284, 8702.975, 1.4, 412.82, 14.49, 
  10.2, 34.8, "", 2.3, 67.44, 0.743}, {"FJI", "Oceania", "Fiji", 
  "2021-02-27", 59., 0., 0.429, 2., 0., 0., 65.816, 0., 0.478, 2.231, 0., 0., 
  "", "", "", "", "", "", "", "", "", 226., 30492., 34.014, 0.252, 193., 
  0.215, 0.002, 449.9, "tests performed", "", "", "", "", "", "", "", "", "", 
  49.07, 896444., 49.562, 28.6, 6.224, 3.284, 8702.975, 1.4, 412.82, 14.49, 
  10.2, 34.8, "", 2.3, 67.44, 0.743}, {"FJI", "Oceania", "Fiji", 
  "2021-02-28", 59., 0., 0.429, 2., 0., 0., 65.816, 0., 0.478, 2.231, 0., 0., 
  "", "", "", "", "", "", "", "", "", 115., 30607., 34.143, 0.128, 199., 
  0.222, 0.002, 463.9, "tests performed", "", "", "", "", "", "", "", "", "", 
  49.07, 896444., 49.562, 28.6, 6.224, 3.284, 8702.975, 1.4, 412.82, 14.49, 
  10.2, 34.8, "", 2.3, 67.44, 0.743}, {"FJI", "Oceania", "Fiji", 
  "2021-03-01", 59., 0., 0.429, 2., 0., 0., 65.816, 0., 0.478, 2.231, 0., 0., 
  "", "", "", "", "", "", "", "", "", 155., 30762., 34.316, 0.173, 220., 
  0.245, 0.002, 512.8, "tests performed", "", "", "", "", "", "", "", "", "", 
  49.07, 896444., 49.562, 28.6, 6.224, 3.284, 8702.975, 1.4, 412.82, 14.49, 
  10.2, 34.8, "", 2.3, 67.44, 0.743}, {"FJI", "Oceania", "Fiji", 
  "2021-03-02", 59., 0., 0.429, 2., 0., 0., 65.816, 0., 0.478, 2.231, 0., 0., 
  "", "", "", "", "", "", "", "", "", 309., 31071., 34.66, 0.345, 235., 
  0.262, 0.002, 547.8, "tests performed", "", "", "", "", "", "", "", "", "", 
  49.07, 896444., 49.562, 28.6, 6.224, 3.284, 8702.975, 1.4, 412.82, 14.49, 
  10.2, 34.8, "", 2.3, 67.44, 0.743}, {"FJI", "Oceania", "Fiji", 
  "2021-03-03", 63., 4., 0.857, 2., 0., 0., 70.278, 4.462, 0.956, 2.231, 0., 
  0., "", "", "", "", "", "", "", "", "", "", "", "", "", 234., 0.261, 0.004, 
  273., "tests performed", "", "", "", "", "", "", "", "", "", 49.07, 
  896444., 49.562, 28.6, 6.224, 3.284, 8702.975, 1.4, 412.82, 14.49, 10.2, 
  34.8, "", 2.3, 67.44, 0.743}, {"FJI", "Oceania", "Fiji", "2021-03-04", 63., 
  0., 0.857, 2., 0., 0., 70.278, 0., 0.956, 2.231, 0., 0., "", "", "", "", 
  "", "", "", "", "", "", 31464., 35.099, "", 192., 0.214, 0.004, 224., 
  "tests performed", "", "", "", "", "", "", "", "", "", 49.07, 896444., 
  49.562, 28.6, 6.224, 3.284, 8702.975, 1.4, 412.82, 14.49, 10.2, 34.8, "", 
  2.3, 67.44, 0.743}, {"FJI", "Oceania", "Fiji", "2021-03-05", 63., 0., 
  0.571, 2., 0., 0., 70.278, 0., 0.637, 2.231, 0., 0., "", "", "", "", "", 
  "", "", "", "", 474., 31938., 35.627, 0.529, 239., 0.267, 0.002, 418.6, 
  "tests performed", "", "", "", "", "", "", "", "", "", 49.07, 896444., 
  49.562, 28.6, 6.224, 3.284, 8702.975, 1.4, 412.82, 14.49, 10.2, 34.8, "", 
  2.3, 67.44, 0.743}, {"FJI", "Oceania", "Fiji", "2021-03-06", 63., 0., 
  0.571, 2., 0., 0., 70.278, 0., 0.637, 2.231, 0., 0., "", "", "", "", "", 
  "", "", "", "", 107., 32045., 35.747, 0.119, 222., 0.248, 0.003, 388.8, 
  "tests performed", "", "", "", "", "", "", "", "", "", 49.07, 896444., 
  49.562, 28.6, 6.224, 3.284, 8702.975, 1.4, 412.82, 14.49, 10.2, 34.8, "", 
  2.3, 67.44, 0.743}, {"FJI", "Oceania", "Fiji", "2021-03-07", 63., 0., 
  0.571, 2., 0., 0., 70.278, 0., 0.637, 2.231, 0., 0., "", "", "", "", "", 
  "", "", "", "", 119., 32164., 35.88, 0.133, 222., 0.248, 0.003, 388.8, 
  "tests performed", "", "", "", "", "", "", "", "", "", 49.07, 896444., 
  49.562, 28.6, 6.224, 3.284, 8702.975, 1.4, 412.82, 14.49, 10.2, 34.8, "", 
  2.3, 67.44, 0.743}, {"FJI", "Oceania", "Fiji", "2021-03-08", 66., 3., 1., 
  2., 0., 0., 73.624, 3.347, 1.116, 2.231, 0., 0., "", "", "", "", "", "", 
  "", "", "", 167., 32331., 36.066, 0.186, 224., 0.25, 0.004, 224., 
  "tests performed", "", "", "", "", "", "", "", "", "", 49.07, 896444., 
  49.562, 28.6, 6.224, 3.284, 8702.975, 1.4, 412.82, 14.49, 10.2, 34.8, "", 
  2.3, 67.44, 0.743}, {"FJI", "Oceania", "Fiji", "2021-03-09", 66., 0., 1., 
  2., 0., 0., 73.624, 0., 1.116, 2.231, 0., 0., "", "", "", "", "", "", "", 
  "", "", 281., 32612., 36.379, 0.313, 220., 0.245, 0.005, 220., 
  "tests performed", "", "", "", "", "", "", "", "", "", 49.07, 896444., 
  49.562, 28.6, 6.224, 3.284, 8702.975, 1.4, 412.82, 14.49, 10.2, 34.8, "", 
  2.3, 67.44, 0.743}, {"FJI", "Oceania", "Fiji", "2021-03-10", 66., 0., 
  0.429, 2., 0., 0., 73.624, 0., 0.478, 2.231, 0., 0., "", "", "", "", "", 
  "", "", "", "", 278., 32890., 36.689, 0.31, 232., 0.259, 0.002, 540.8, 
  "tests performed", "", "", "", "", "", "", "", "", "", 49.07, 896444., 
  49.562, 28.6, 6.224, 3.284, 8702.975, 1.4, 412.82, 14.49, 10.2, 34.8, "", 
  2.3, 67.44, 0.743}, {"FJI", "Oceania", "Fiji", "2021-03-11", 66., 0., 
  0.429, 2., 0., 0., 73.624, 0., 0.478, 2.231, 0., 0., "", "", "", "", "", 
  "", "", "", "", 419., 33309., 37.157, 0.467, 264., 0.294, 0.002, 615.4, 
  "tests performed", "", "", "", "", "", "", "", "", "", 49.07, 896444., 
  49.562, 28.6, 6.224, 3.284, 8702.975, 1.4, 412.82, 14.49, 10.2, 34.8, "", 
  2.3, 67.44, 0.743}, {"FJI", "Oceania", "Fiji", "2021-03-12", 66., 0., 
  0.429, 2., 0., 0., 73.624, 0., 0.478, 2.231, 0., 0., "", "", "", "", "", 
  "", "", "", "", 178., 33487., 37.355, 0.199, 221., 0.247, 0.002, 515.2, 
  "tests performed", "", "", "", "", "", "", "", "", "", 49.07, 896444., 
  49.562, 28.6, 6.224, 3.284, 8702.975, 1.4, 412.82, 14.49, 10.2, 34.8, "", 
  2.3, 67.44, 0.743}, {"FJI", "Oceania", "Fiji", "2021-03-13", 66., 0., 
  0.429, 2., 0., 0., 73.624, 0., 0.478, 2.231, 0., 0., "", "", "", "", "", 
  "", "", "", "", 269., 33756., 37.655, 0.3, 244., 0.272, 0.002, 568.8, 
  "tests performed", "", "", "", "", "", "", "", "", "", 49.07, 896444., 
  49.562, 28.6, 6.224, 3.284, 8702.975, 1.4, 412.82, 14.49, 10.2, 34.8, "", 
  2.3, 67.44, 0.743}, {"FJI", "Oceania", "Fiji", "2021-03-14", 66., 0., 
  0.429, 2., 0., 0., 73.624, 0., 0.478, 2.231, 0., 0., "", "", "", "", "", 
  "", "", "", "", 82., 33838., 37.747, 0.091, 239., 0.267, 0.002, 557.1, 
  "tests performed", "", "", "", "", "", "", "", "", "", 49.07, 896444., 
  49.562, 28.6, 6.224, 3.284, 8702.975, 1.4, 412.82, 14.49, 10.2, 34.8, "", 
  2.3, 67.44, 0.743}, {"FJI", "Oceania", "Fiji", "2021-03-15", 66., 0., 0., 
  2., 0., 0., 73.624, 0., 0., 2.231, 0., 0., "", "", "", "", "", "", "", "", 
  "", 214., 34052., 37.986, 0.239, 246., 0.274, 0., "", "tests performed", 
  "", "", "", "", "", "", "", "", "", 49.07, 896444., 49.562, 28.6, 6.224, 
  3.284, 8702.975, 1.4, 412.82, 14.49, 10.2, 34.8, "", 2.3, 67.44, 0.743}, 
 {"FJI", "Oceania", "Fiji", "2021-03-16", 66., 0., 0., 2., 0., 0., 73.624, 
  0., 0., 2.231, 0., 0., "", "", "", "", "", "", "", "", "", 294., 34346., 
  38.314, 0.328, 248., 0.277, 0., "", "tests performed", "", "", "", "", "", 
  "", "", "", "", 49.07, 896444., 49.562, 28.6, 6.224, 3.284, 8702.975, 1.4, 
  412.82, 14.49, 10.2, 34.8, "", 2.3, 67.44, 0.743}, 
 {"FJI", "Oceania", "Fiji", "2021-03-17", 66., 0., 0., 2., 0., 0., 73.624, 
  0., 0., 2.231, 0., 0., "", "", "", "", "", "", "", "", "", 341., 34687., 
  38.694, 0.38, 257., 0.287, 0., "", "tests performed", 0., 0., "", "", "", 
  0., 0., "", "", 49.07, 896444., 49.562, 28.6, 6.224, 3.284, 8702.975, 1.4, 
  412.82, 14.49, 10.2, 34.8, "", 2.3, 67.44, 0.743}, 
 {"FJI", "Oceania", "Fiji", "2021-03-18", 67., 1., 0.143, 2., 0., 0., 74.74, 
  1.116, 0.159, 2.231, 0., 0., "", "", "", "", "", "", "", "", "", 95., 
  34782., 38.8, 0.106, 210., 0.234, 0.001, 1468.5, "tests performed", "", "", 
  "", "", 233., "", "", "", 260., 49.07, 896444., 49.562, 28.6, 6.224, 3.284, 
  8702.975, 1.4, 412.82, 14.49, 10.2, 34.8, "", 2.3, 67.44, 0.743}, 
 {"FJI", "Oceania", "Fiji", "2021-03-19", 67., 0., 0.143, 2., 0., 0., 74.74, 
  0., 0.159, 2.231, 0., 0., "", "", "", "", "", "", "", "", "", 317., 35099., 
  39.154, 0.354, 230., 0.257, 0.001, 1608.4, "tests performed", "", "", "", 
  "", 233., "", "", "", 260., 49.07, 896444., 49.562, 28.6, 6.224, 3.284, 
  8702.975, 1.4, 412.82, 14.49, 10.2, 34.8, "", 2.3, 67.44, 0.743}, 
 {"FJI", "Oceania", "Fiji", "2021-03-20", 67., 0., 0.143, 2., 0., 0., 74.74, 
  0., 0.159, 2.231, 0., 0., "", "", "", "", "", "", "", "", "", 70., 35169., 
  39.232, 0.078, 202., 0.225, 0.001, 1412.6, "tests performed", "", "", "", 
  "", 233., "", "", "", 260., 49.07, 896444., 49.562, 28.6, 6.224, 3.284, 
  8702.975, 1.4, 412.82, 14.49, 10.2, 34.8, "", 2.3, 67.44, 0.743}, 
 {"FJI", "Oceania", "Fiji", "2021-03-21", 67., 0., 0.143, 2., 0., 0., 74.74, 
  0., 0.159, 2.231, 0., 0., "", "", "", "", "", "", "", "", "", 214., 35383., 
  39.47, 0.239, 221., 0.247, 0.001, 1545.5, "tests performed", "", "", "", 
  "", 233., "", "", "", 260., 49.07, 896444., 49.562, 28.6, 6.224, 3.284, 
  8702.975, 1.4, 412.82, 14.49, 10.2, 34.8, "", 2.3, 67.44, 0.743}, 
 {"FJI", "Oceania", "Fiji", "2021-03-22", 67., 0., 0.143, 2., 0., 0., 74.74, 
  0., 0.159, 2.231, 0., 0., "", "", "", "", "", "", "", "", "", 256., 35639., 
  39.756, 0.286, 227., 0.253, 0.001, 1587.4, "tests performed", "", "", "", 
  "", 233., "", "", "", 260., 49.07, 896444., 49.562, 28.6, 6.224, 3.284, 
  8702.975, 1.4, 412.82, 14.49, 10.2, 34.8, "", 2.3, 67.44, 0.743}, 
 {"FJI", "Oceania", "Fiji", "2021-03-23", 67., 0., 0.143, 2., 0., 0., 74.74, 
  0., 0.159, 2.231, 0., 0., "", "", "", "", "", "", "", "", "", 347., 35986., 
  40.143, 0.387, 234., 0.261, 0.001, 1636.4, "tests performed", "", "", "", 
  "", 233., "", "", "", 260., 49.07, 896444., 49.562, 28.6, 6.224, 3.284, 
  8702.975, 1.4, 412.82, 14.49, 10.2, 34.8, "", 2.3, 67.44, 0.743}, 
 {"FJI", "Oceania", "Fiji", "2021-03-24", 67., 0., 0.143, 2., 0., 0., 74.74, 
  0., 0.159, 2.231, 0., 0., "", "", "", "", "", "", "", "", "", 336., 36322., 
  40.518, 0.375, 234., 0.261, 0.001, 1636.4, "tests performed", "", "", "", 
  "", 233., "", "", "", 260., 49.07, 896444., 49.562, 28.6, 6.224, 3.284, 
  8702.975, 1.4, 412.82, 14.49, 10.2, 34.8, "", 2.3, 67.44, 0.743}, 
 {"FJI", "Oceania", "Fiji", "2021-03-25", 67., 0., 0., 2., 0., 0., 74.74, 0., 
  0., 2.231, 0., 0., "", "", "", "", "", "", "", "", "", 275., 36597., 
  40.825, 0.307, 259., 0.289, 0., "", "tests performed", "", "", "", "", 
  233., "", "", "", 260., 49.07, 896444., 49.562, 28.6, 6.224, 3.284, 
  8702.975, 1.4, 412.82, 14.49, 10.2, 34.8, "", 2.3, 67.44, 0.743}, 
 {"FJI", "Oceania", "Fiji", "2021-03-26", 67., 0., 0., 2., 0., 0., 74.74, 0., 
  0., 2.231, 0., 0., "", "", "", "", "", "", "", "", "", 251., 36848., 
  41.105, 0.28, 250., 0.279, 0., "", "tests performed", "", "", "", "", 233., 
  "", "", "", 260., 49.07, 896444., 49.562, 28.6, 6.224, 3.284, 8702.975, 
  1.4, 412.82, 14.49, 10.2, 34.8, "", 2.3, 67.44, 0.743}, 
 {"FJI", "Oceania", "Fiji", "2021-03-27", 67., 0., 0., 2., 0., 0., 74.74, 0., 
  0., 2.231, 0., 0., "", "", "", "", "", "", "", "", "", 210., 37058., 
  41.339, 0.234, 270., 0.301, 0., "", "tests performed", "", "", "", "", 
  233., "", "", "", 260., 49.07, 896444., 49.562, 28.6, 6.224, 3.284, 
  8702.975, 1.4, 412.82, 14.49, 10.2, 34.8, "", 2.3, 67.44, 0.743}, 
 {"FJI", "Oceania", "Fiji", "2021-03-28", 67., 0., 0., 2., 0., 0., 74.74, 0., 
  0., 2.231, 0., 0., "", "", "", "", "", "", "", "", "", 121., 37179., 
  41.474, 0.135, 257., 0.287, 0., "", "tests performed", "", "", "", "", 
  233., "", "", "", 260., 49.07, 896444., 49.562, 28.6, 6.224, 3.284, 
  8702.975, 1.4, 412.82, 14.49, 10.2, 34.8, "", 2.3, 67.44, 0.743}, 
 {"FJI", "Oceania", "Fiji", "2021-03-29", 67., 0., 0., 2., 0., 0., 74.74, 0., 
  0., 2.231, 0., 0., "", "", "", "", "", "", "", "", "", 243., 37422., 
  41.745, 0.271, 255., 0.284, 0., "", "tests performed", "", "", "", "", 
  233., "", "", "", 260., 49.07, 896444., 49.562, 28.6, 6.224, 3.284, 
  8702.975, 1.4, 412.82, 14.49, 10.2, 34.8, "", 2.3, 67.44, 0.743}, 
 {"FJI", "Oceania", "Fiji", "2021-03-30", 67., 0., 0., 2., 0., 0., 74.74, 0., 
  0., 2.231, 0., 0., "", "", "", "", "", "", "", "", "", 382., 37804., 
  42.171, 0.426, 260., 0.29, 0., "", "tests performed", "", "", "", "", 233., 
  "", "", "", 260., 49.07, 896444., 49.562, 28.6, 6.224, 3.284, 8702.975, 
  1.4, 412.82, 14.49, 10.2, 34.8, "", 2.3, 67.44, 0.743}, 
 {"FJI", "Oceania", "Fiji", "2021-03-31", 67., 0., 0., 2., 0., 0., 74.74, 0., 
  0., 2.231, 0., 0., "", "", "", "", "", "", "", "", "", 664., 38468., 
  42.912, 0.741, 307., 0.342, 0., "", "tests performed", "", "", "", "", 
  233., "", "", "", 260., 49.07, 896444., 49.562, 28.6, 6.224, 3.284, 
  8702.975, 1.4, 412.82, 14.49, 10.2, 34.8, "", 2.3, 67.44, 0.743}, 
 {"FJI", "Oceania", "Fiji", "2021-04-01", 67., 0., 0., 2., 0., 0., 74.74, 0., 
  0., 2.231, 0., 0., "", "", "", "", "", "", "", "", "", 674., 39142., 
  43.664, 0.752, 364., 0.406, 0., "", "tests performed", "", "", "", "", 
  233., "", "", "", 260., 49.07, 896444., 49.562, 28.6, 6.224, 3.284, 
  8702.975, 1.4, 412.82, 14.49, 10.2, 34.8, "", 2.3, 67.44, 0.743}, 
 {"FJI", "Oceania", "Fiji", "2021-04-02", 67., 0., 0., 2., 0., 0., 74.74, 0., 
  0., 2.231, 0., 0., "", "", "", "", "", "", "", "", "", "", "", "", "", 
  331., 0.369, 0., "", "tests performed", "", "", "", "", 233., "", "", "", 
  260., 49.07, 896444., 49.562, 28.6, 6.224, 3.284, 8702.975, 1.4, 412.82, 
  14.49, 10.2, 34.8, "", 2.3, 67.44, 0.743}, {"FJI", "Oceania", "Fiji", 
  "2021-04-03", 67., 0., 0., 2., 0., 0., 74.74, 0., 0., 2.231, 0., 0., "", 
  "", "", "", "", "", "", "", "", "", "", "", "", 304., 0.339, 0., "", 
  "tests performed", "", "", "", "", 233., "", "", "", 260., 49.07, 896444., 
  49.562, 28.6, 6.224, 3.284, 8702.975, 1.4, 412.82, 14.49, 10.2, 34.8, "", 
  2.3, 67.44, 0.743}, {"FJI", "Oceania", "Fiji", "2021-04-04", 67., 0., 0., 
  2., 0., 0., 74.74, 0., 0., 2.231, 0., 0., "", "", "", "", "", "", "", "", 
  "", "", 39213., 43.743, "", 291., 0.325, 0., "", "tests performed", "", "", 
  "", "", 233., "", "", "", 260., 49.07, 896444., 49.562, 28.6, 6.224, 3.284, 
  8702.975, 1.4, 412.82, 14.49, 10.2, 34.8, "", 2.3, 67.44, 0.743}, 
 {"FJI", "Oceania", "Fiji", "2021-04-05", 67., 0., 0., 2., 0., 0., 74.74, 0., 
  0., 2.231, 0., 0., "", "", "", "", "", "", "", "", "", 165., 39378., 
  43.927, 0.184, 279., 0.311, 0., "", "tests performed", "", "", "", "", 
  233., "", "", "", 260., 49.07, 896444., 49.562, 28.6, 6.224, 3.284, 
  8702.975, 1.4, 412.82, 14.49, 10.2, 34.8, "", 2.3, 67.44, 0.743}, 
 {"FJI", "Oceania", "Fiji", "2021-04-06", 67., 0., 0., 2., 0., 0., 74.74, 0., 
  0., 2.231, 0., 0., "", "", "", "", "", "", "", "", "", 311., 39689., 
  44.274, 0.347, 269., 0.3, 0., "", "tests performed", "", "", "", "", 233., 
  "", "", "", 260., 57.41, 896444., 49.562, 28.6, 6.224, 3.284, 8702.975, 
  1.4, 412.82, 14.49, 10.2, 34.8, "", 2.3, 67.44, 0.743}, 
 {"FJI", "Oceania", "Fiji", "2021-04-07", 67., 0., 0., 2., 0., 0., 74.74, 0., 
  0., 2.231, 0., 0., "", "", "", "", "", "", "", "", "", 611., 40300., 
  44.955, 0.682, 262., 0.292, 0., "", "tests performed", "", "", "", "", 
  233., "", "", "", 260., 57.41, 896444., 49.562, 28.6, 6.224, 3.284, 
  8702.975, 1.4, 412.82, 14.49, 10.2, 34.8, "", 2.3, 67.44, 0.743}, 
 {"FJI", "Oceania", "Fiji", "2021-04-08", 67., 0., 0., 2., 0., 0., 74.74, 0., 
  0., 2.231, 0., 0., "", "", "", "", "", "", "", "", "", 244., 40544., 
  45.228, 0.272, 200., 0.223, 0., "", "tests performed", "", "", "", "", 
  233., "", "", "", 260., 57.41, 896444., 49.562, 28.6, 6.224, 3.284, 
  8702.975, 1.4, 412.82, 14.49, 10.2, 34.8, "", 2.3, 67.44, 0.743}, 
 {"FJI", "Oceania", "Fiji", "2021-04-09", 68., 1., 0.143, 2., 0., 0., 75.855, 
  1.116, 0.159, 2.231, 0., 0., "", "", "", "", "", "", "", "", "", 289., 
  40833., 45.55, 0.322, 238., 0.265, 0.001, 1664.3, "tests performed", "", 
  "", "", "", 233., "", "", "", 260., 57.41, 896444., 49.562, 28.6, 6.224, 
  3.284, 8702.975, 1.4, 412.82, 14.49, 10.2, 34.8, "", 2.3, 67.44, 0.743}, 
 {"FJI", "Oceania", "Fiji", "2021-04-10", 68., 0., 0.143, 2., 0., 0., 75.855, 
  0., 0.159, 2.231, 0., 0., "", "", "", "", "", "", "", "", "", 110., 40943., 
  45.673, 0.123, 251., 0.28, 0.001, 1755.2, "tests performed", "", "", "", 
  "", 233., "", "", "", 260., 57.41, 896444., 49.562, 28.6, 6.224, 3.284, 
  8702.975, 1.4, 412.82, 14.49, 10.2, 34.8, "", 2.3, 67.44, 0.743}, 
 {"FJI", "Oceania", "Fiji", "2021-04-11", 68., 0., 0.143, 2., 0., 0., 75.855, 
  0., 0.159, 2.231, 0., 0., "", "", "", "", "", "", "", "", "", 253., 41196., 
  45.955, 0.282, 283., 0.316, 0.001, 1979., "tests performed", "", "", "", 
  "", 233., "", "", "", 260., 57.41, 896444., 49.562, 28.6, 6.224, 3.284, 
  8702.975, 1.4, 412.82, 14.49, 10.2, 34.8, "", 2.3, 67.44, 0.743}, 
 {"FJI", "Oceania", "Fiji", "2021-04-12", 68., 0., 0.143, 2., 0., 0., 75.855, 
  0., 0.159, 2.231, 0., 0., "", "", "", "", "", "", "", "", "", 104., 41300., 
  46.071, 0.116, 275., 0.307, 0.001, 1923.1, "tests performed", "", "", "", 
  "", 233., "", "", "", 260., 57.41, 896444., 49.562, 28.6, 6.224, 3.284, 
  8702.975, 1.4, 412.82, 14.49, 10.2, 34.8, "", 2.3, 67.44, 0.743}, 
 {"FJI", "Oceania", "Fiji", "2021-04-13", 68., 0., 0.143, 2., 0., 0., 75.855, 
  0., 0.159, 2.231, 0., 0., "", "", "", "", "", "", "", "", "", 425., 41725., 
  46.545, 0.474, 291., 0.325, 0., 2035., "tests performed", 6278., 6278., "", 
  "", 233., 0.7, 0.7, "", 260., 57.41, 896444., 49.562, 28.6, 6.224, 3.284, 
  8702.975, 1.4, 412.82, 14.49, 10.2, 34.8, "", 2.3, 67.44, 0.743}, 
 {"FJI", "Oceania", "Fiji", "2021-04-14", 68., 0., 0.143, 2., 0., 0., 75.855, 
  0., 0.159, 2.231, 0., 0., "", "", "", "", "", "", "", "", "", "", "", "", 
  "", 233., 0.26, 0.001, 1629.4, "tests performed", "", "", "", "", 1730., 
  "", "", "", 1930., 57.41, 896444., 49.562, 28.6, 6.224, 3.284, 8702.975, 
  1.4, 412.82, 14.49, 10.2, 34.8, "", 2.3, 67.44, 0.743}, 
 {"FJI", "Oceania", "Fiji", "2021-04-15", 68., 0., 0.143, 2., 0., 0., 75.855, 
  0., 0.159, 2.231, 0., 0., "", "", "", "", "", "", "", "", "", "", 42141., 
  47.009, "", 228., 0.254, 0.001, 1594.4, "tests performed", 27705., 27705., 
  "", "", 3227., 3.09, 3.09, "", 3600., 57.41, 896444., 49.562, 28.6, 6.224, 
  3.284, 8702.975, 1.4, 412.82, 14.49, 10.2, 34.8, "", 2.3, 67.44, 0.743}, 
 {"FJI", "Oceania", "Fiji", "2021-04-16", 68., 0., 0., 2., 0., 0., 75.855, 
  0., 0., 2.231, 0., 0., "", "", "", "", "", "", "", "", "", 351., 42492., 
  47.401, 0.392, 237., 0.264, 0., "", "tests performed", 56000., 56000., "", 
  28295., 7236., 6.25, 6.25, "", 8072., 57.41, 896444., 49.562, 28.6, 6.224, 
  3.284, 8702.975, 1.4, 412.82, 14.49, 10.2, 34.8, "", 2.3, 67.44, 0.743}, 
 {"FJI", "Oceania", "Fiji", "2021-04-17", 72., 4., 0.571, 2., 0., 0., 80.317, 
  4.462, 0.637, 2.231, 0., 0., "", "", "", "", "", "", "", "", "", 369., 
  42861., 47.812, 0.412, 274., 0.306, 0.002, 479.9, "tests performed", "", 
  "", "", "", 7203., "", "", "", 8035., 57.41, 896444., 49.562, 28.6, 6.224, 
  3.284, 8702.975, 1.4, 412.82, 14.49, 10.2, 34.8, "", 2.3, 67.44, 0.743}, 
 {"FJI", "Oceania", "Fiji", "2021-04-18", 72., 0., 0.571, 2., 0., 0., 80.317, 
  0., 0.637, 2.231, 0., 0., "", "", "", "", "", "", "", "", "", 137., 42998., 
  47.965, 0.153, 257., 0.287, 0.002, 450.1, "tests performed", "", "", "", 
  "", 7170., "", "", "", 7998., 57.41, 896444., 49.562, 28.6, 6.224, 3.284, 
  8702.975, 1.4, 412.82, 14.49, 10.2, 34.8, "", 2.3, 67.44, 0.743}, 
 {"FJI", "Oceania", "Fiji", "2021-04-19", 72., 0., 0.571, 2., 0., 0., 80.317, 
  0., 0.637, 2.231, 0., 0., "", "", "", "", "", "", "", "", "", 243., 43241., 
  48.236, 0.271, 277., 0.309, 0.002, 485.1, "tests performed", "", "", "", 
  "", 7136., "", "", "", 7960., 57.41, 896444., 49.562, 28.6, 6.224, 3.284, 
  8702.975, 1.4, 412.82, 14.49, 10.2, 34.8, "", 2.3, 67.44, 0.743}, 
 {"FJI", "Oceania", "Fiji", "2021-04-20", 77., 5., 1.286, 2., 0., 0., 85.895, 
  5.578, 1.434, 2.231, 0., 0., "", "", "", "", "", "", "", "", "", 246., 
  43487., 48.511, 0.274, 252., 0.281, 0.005, 196., "tests performed", 56000., 
  56000., "", "", 7103., 6.25, 6.25, "", 7924., 60.19, 896444., 49.562, 28.6, 
  6.224, 3.284, 8702.975, 1.4, 412.82, 14.49, 10.2, 34.8, "", 2.3, 67.44, 
  0.743}, {"FJI", "Oceania", "Fiji", "2021-04-21", 78., 1., 1.429, 2., 0., 
  0., 87.01, 1.116, 1.594, 2.231, 0., 0., "", "", "", "", "", "", "", "", "", 
  994., 44481., 49.619, 1.109, 364., 0.406, 0.004, 254.7, "tests performed", 
  "", "", "", "", 5824., "", "", "", 6497., 60.19, 896444., 49.562, 28.6, 
  6.224, 3.284, 8702.975, 1.4, 412.82, 14.49, 10.2, 34.8, "", 2.3, 67.44, 
  0.743}, {"FJI", "Oceania", "Fiji", "2021-04-22", 86., 8., 2.571, 2., 0., 
  0., 95.935, 8.924, 2.868, 2.231, 0., 0., "", "", "", "", "", "", "", "", 
  "", 1114., 45595., 50.862, 1.243, 493., 0.55, 0.005, 191.8, 
  "tests performed", "", "", "", "", 4546., "", "", "", 5071., 60.19, 
  896444., 49.562, 28.6, 6.224, 3.284, 8702.975, 1.4, 412.82, 14.49, 10.2, 
  34.8, "", 2.3, 67.44, 0.743}, {"FJI", "Oceania", "Fiji", "2021-04-23", 86., 
  0., 2.571, 2., 0., 0., 95.935, 0., 2.868, 2.231, 0., 0., "", "", "", "", 
  "", "", "", "", "", 828., 46423., 51.786, 0.924, 562., 0.627, 0.005, 218.6, 
  "tests performed", "", "", "", "", 755., "", "", "", 842., 60.19, 896444., 
  49.562, 28.6, 6.224, 3.284, 8702.975, 1.4, 412.82, 14.49, 10.2, 34.8, "", 
  2.3, 67.44, 0.743}, {"FJI", "Oceania", "Fiji", "2021-04-24", 87., 1., 
  2.143, 2., 0., 0., 97.05, 1.116, 2.39, 2.231, 0., 0., "", "", "", "", "", 
  "", "", "", "", 1007., 47430., 52.909, 1.123, 653., 0.728, 0.003, 304.7, 
  "tests performed", "", "", "", "", 1007., "", "", "", 1123., 60.19, 
  896444., 49.562, 28.6, 6.224, 3.284, 8702.975, 1.4, 412.82, 14.49, 10.2, 
  34.8, "", 2.3, 67.44, 0.743}, {"FJI", "Oceania", "Fiji", "2021-04-25", 91., 
  4., 2.714, 2., 0., 0., 101.512, 4.462, 3.028, 2.231, 0., 0., "", "", "", 
  "", "", "", "", "", "", 737., 48167., 53.731, 0.822, 738., 0.823, 0.004, 
  271.9, "tests performed", "", "", "", "", 1259., "", "", "", 1404., 60.19, 
  896444., 49.562, 28.6, 6.224, 3.284, 8702.975, 1.4, 412.82, 14.49, 10.2, 
  34.8, "", 2.3, 67.44, 0.743}, {"FJI", "Oceania", "Fiji", "2021-04-26", 
  103., 12., 4.429, 2., 0., 0., 114.898, 13.386, 4.94, 2.231, 0., 0., "", "", 
  "", "", "", "", "", "", "", 550., 48717., 54.345, 0.614, 782., 0.872, 
  0.006, 176.6, "tests performed", "", "", "", "", 1510., "", "", "", 1684., 
  60.19, 896444., 49.562, 28.6, 6.224, 3.284, 8702.975, 1.4, 412.82, 14.49, 
  10.2, 34.8, "", 2.3, 67.44, 0.743}, {"FJI", "Oceania", "Fiji", 
  "2021-04-27", 109., 6., 4.571, 2., 0., 0., 121.592, 6.693, 5.1, 2.231, 0., 
  0., 0.78, "", "", "", "", "", "", "", "", 685., 49402., 55.109, 0.764, 
  845., 0.943, 0.005, 184.9, "tests performed", "", "", "", "", 1762., "", 
  "", "", 1966., 60.19, 896444., 49.562, 28.6, 6.224, 3.284, 8702.975, 1.4, 
  412.82, 14.49, 10.2, 34.8, "", 2.3, 67.44, 0.743}, 
 {"FJI", "Oceania", "Fiji", "2021-04-28", 111., 2., 4.714, 2., 0., 0., 
  123.823, 2.231, 5.259, 2.231, 0., 0., 0.71, "", "", "", "", "", "", "", "", 
  634., 50036., 55.816, 0.707, 794., 0.886, 0.006, 168.4, "tests performed", 
  "", "", "", "", 1762., "", "", "", 1966., 60.19, 896444., 49.562, 28.6, 
  6.224, 3.284, 8702.975, 1.4, 412.82, 14.49, 10.2, 34.8, "", 2.3, 67.44, 
  0.743}, {"FJI", "Oceania", "Fiji", "2021-04-29", 116., 5., 4.286, 2., 0., 
  0., 129.4, 5.578, 4.781, 2.231, 0., 0., 0.66, "", "", "", "", "", "", "", 
  "", 1018., 51054., 56.952, 1.136, 780., 0.87, 0.005, 182., 
  "tests performed", "", "", "", "", 1762., "", "", "", 1966., 60.19, 
  896444., 49.562, 28.6, 6.224, 3.284, 8702.975, 1.4, 412.82, 14.49, 10.2, 
  34.8, "", 2.3, 67.44, 0.743}, {"FJI", "Oceania", "Fiji", "2021-04-30", 
  117., 1., 4.429, 2., 0., 0., 130.516, 1.116, 4.94, 2.231, 0., 0., 0.62, "", 
  "", "", "", "", "", "", "", 986., 52040., 58.052, 1.1, 802., 0.895, 0.006, 
  181.1, "tests performed", "", "", "", "", 1762., "", "", "", 1966., 60.19, 
  896444., 49.562, 28.6, 6.224, 3.284, 8702.975, 1.4, 412.82, 14.49, 10.2, 
  34.8, "", 2.3, 67.44, 0.743}, {"FJI", "Oceania", "Fiji", "2021-05-01", 
  119., 2., 4.571, 2., 0., 0., 132.747, 2.231, 5.1, 2.231, 0., 0., 0.6, "", 
  "", "", "", "", "", "", "", 1252., 53292., 59.448, 1.397, 837., 0.934, 
  0.005, 183.1, "tests performed", "", "", "", "", 1762., "", "", "", 1966., 
  60.19, 896444., 49.562, 28.6, 6.224, 3.284, 8702.975, 1.4, 412.82, 14.49, 
  10.2, 34.8, "", 2.3, 67.44, 0.743}, {"FJI", "Oceania", "Fiji", 
  "2021-05-02", 119., 0., 4., 2., 0., 0., 132.747, 0., 4.462, 2.231, 0., 0., 
  0.6, "", "", "", "", "", "", "", "", 1736., 55028., 61.385, 1.937, 980., 
  1.093, 0.004, 245., "tests performed", "", "", "", "", 1762., "", "", "", 
  1966., 60.19, 896444., 49.562, 28.6, 6.224, 3.284, 8702.975, 1.4, 412.82, 
  14.49, 10.2, 34.8, "", 2.3, 67.44, 0.743}, {"FJI", "Oceania", "Fiji", 
  "2021-05-03", 121., 2., 2.571, 2., 0., 0., 134.978, 2.231, 2.868, 2.231, 
  0., 0., 0.63, "", "", "", "", "", "", "", "", 1278., 56306., 62.81, 1.426, 
  1084., 1.209, 0.002, 421.6, "tests performed", "", "", "", "", 1762., "", 
  "", "", 1966., 60.19, 896444., 49.562, 28.6, 6.224, 3.284, 8702.975, 1.4, 
  412.82, 14.49, 10.2, 34.8, "", 2.3, 67.44, 0.743}, 
 {"FJI", "Oceania", "Fiji", "2021-05-04", 121., 0., 1.714, 2., 0., 0., 
  134.978, 0., 1.912, 2.231, 0., 0., 0.64, "", "", "", "", "", "", "", "", 
  2065., 58371., 65.114, 2.304, 1281., 1.429, 0.001, 747.4, 
  "tests performed", "", "", "", "", 1762., "", "", "", 1966., 60.19, 
  896444., 49.562, 28.6, 6.224, 3.284, 8702.975, 1.4, 412.82, 14.49, 10.2, 
  34.8, "", 2.3, 67.44, 0.743}, {"FJI", "Oceania", "Fiji", "2021-05-05", 
  125., 4., 2., 2., 0., 0., 139.44, 4.462, 2.231, 2.231, 0., 0., 0.69, "", 
  "", "", "", "", "", "", "", 1723., 60094., 67.036, 1.922, 1437., 1.603, 
  0.001, 718.5, "tests performed", "", "", "", "", 1762., "", "", "", 1966., 
  60.19, 896444., 49.562, 28.6, 6.224, 3.284, 8702.975, 1.4, 412.82, 14.49, 
  10.2, 34.8, "", 2.3, 67.44, 0.743}, {"FJI", "Oceania", "Fiji", 
  "2021-05-06", 129., 4., 1.857, 3., 1., 0.143, 143.902, 4.462, 2.072, 3.347, 
  1.116, 0.159, 0.75, "", "", "", "", "", "", "", "", 1349., 61443., 68.541, 
  1.505, 1484., 1.655, 0.001, 799.1, "tests performed", "", "", "", "", 
  1762., "", "", "", 1966., 60.19, 896444., 49.562, 28.6, 6.224, 3.284, 
  8702.975, 1.4, 412.82, 14.49, 10.2, 34.8, "", 2.3, 67.44, 0.743}, 
 {"FJI", "Oceania", "Fiji", "2021-05-07", 129., 0., 1.714, 3., 0., 0.143, 
  143.902, 0., 1.912, 3.347, 0., 0.159, 0.8, "", "", "", "", "", "", "", "", 
  2206., 63649., 71.002, 2.461, 1658., 1.85, 0.001, 967.3, "tests performed", 
  "", "", "", "", 1762., "", "", "", 1966., 60.19, 896444., 49.562, 28.6, 
  6.224, 3.284, 8702.975, 1.4, 412.82, 14.49, 10.2, 34.8, "", 2.3, 67.44, 
  0.743}, {"FJI", "Oceania", "Fiji", "2021-05-08", 136., 7., 2.429, 3., 0., 
  0.143, 151.711, 7.809, 2.709, 3.347, 0., 0.159, 0.88, "", "", "", "", "", 
  "", "", "", 1616., 65265., 72.804, 1.803, 1710., 1.908, 0.001, 704., 
  "tests performed", "", "", "", "", 1762., "", "", "", 1966., 60.19, 
  896444., 49.562, 28.6, 6.224, 3.284, 8702.975, 1.4, 412.82, 14.49, 10.2, 
  34.8, "", 2.3, 67.44, 0.743}, {"FJI", "Oceania", "Fiji", "2021-05-09", 
  139., 3., 2.857, 3., 0., 0.143, 155.057, 3.347, 3.187, 3.347, 0., 0.159, 
  0.94, "", "", "", "", "", "", "", "", 1380., 66645., 74.344, 1.539, 1660., 
  1.852, 0.002, 581., "tests performed", "", "", "", "", 1762., "", "", "", 
  1966., 60.19, 896444., 49.562, 28.6, 6.224, 3.284, 8702.975, 1.4, 412.82, 
  14.49, 10.2, 34.8, "", 2.3, 67.44, 0.743}, {"FJI", "Oceania", "Fiji", 
  "2021-05-10", 140., 1., 2.714, 3., 0., 0.143, 156.173, 1.116, 3.028, 3.347, 
  0., 0.159, 1., "", "", "", "", "", "", "", "", 2217., 68862., 76.817, 
  2.473, 1794., 2.001, 0.002, 661., "tests performed", "", "", "", "", 1762., 
  "", "", "", 1966., 60.19, 896444., 49.562, 28.6, 6.224, 3.284, 8702.975, 
  1.4, 412.82, 14.49, 10.2, 34.8, "", 2.3, 67.44, 0.743}, 
 {"FJI", "Oceania", "Fiji", "2021-05-11", 152., 12., 4.429, 3., 0., 0.143, 
  169.559, 13.386, 4.94, 3.347, 0., 0.159, 1.08, "", "", "", "", "", "", "", 
  "", 2053., 70915., 79.107, 2.29, 1792., 1.999, 0.002, 404.6, 
  "tests performed", 93000., 93000., "", "", 1762., 10.37, 10.37, "", 1966., 
  60.19, 896444., 49.562, 28.6, 6.224, 3.284, 8702.975, 1.4, 412.82, 14.49, 
  10.2, 34.8, "", 2.3, 67.44, 0.743}, {"FJI", "Oceania", "Fiji", 
  "2021-05-12", 161., 9., 5.143, 3., 0., 0.143, 179.599, 10.04, 5.737, 3.347, 
  0., 0.159, 1.09, "", "", "", "", "", "", "", "", 812., 71727., 80.013, 
  0.906, 1662., 1.854, 0.003, 323.2, "tests performed", "", "", "", "", 
  1683., "", "", "", 1877., 60.19, 896444., 49.562, 28.6, 6.224, 3.284, 
  8702.975, 1.4, 412.82, 14.49, 10.2, 34.8, "", 2.3, 67.44, 0.743}, 
 {"FJI", "Oceania", "Fiji", "2021-05-13", 165., 4., 5.143, 4., 1., 0.143, 
  184.061, 4.462, 5.737, 4.462, 1.116, 0.159, 1.07, "", "", "", "", "", "", 
  "", "", 274., 72001., 80.318, 0.306, 1508., 1.682, 0.003, 293.2, 
  "tests performed", "", "", "", "", 1604., "", "", "", 1789., 60.19, 
  896444., 49.562, 28.6, 6.224, 3.284, 8702.975, 1.4, 412.82, 14.49, 10.2, 
  34.8, "", 2.3, 67.44, 0.743}, {"FJI", "Oceania", "Fiji", "2021-05-14", 
  166., 1., 5.286, 4., 0., 0.143, 185.176, 1.116, 5.896, 4.462, 0., 0.159, 
  1.07, "", "", "", "", "", "", "", "", 173., 72174., 80.511, 0.193, 1218., 
  1.359, 0.004, 230.4, "tests performed", "", "", "", "", 1525., "", "", "", 
  1701., 60.19, 896444., 49.562, 28.6, 6.224, 3.284, 8702.975, 1.4, 412.82, 
  14.49, 10.2, 34.8, "", 2.3, 67.44, 0.743}, {"FJI", "Oceania", "Fiji", 
  "2021-05-15", 166., 0., 4.286, 4., 0., 0.143, 185.176, 0., 4.781, 4.462, 
  0., 0.159, 1.1, "", "", "", "", "", "", "", "", 253., 72427., 80.794, 
  0.282, 1023., 1.141, 0.004, 238.7, "tests performed", "", "", "", "", 
  1446., "", "", "", 1613., 60.19, 896444., 49.562, 28.6, 6.224, 3.284, 
  8702.975, 1.4, 412.82, 14.49, 10.2, 34.8, "", 2.3, 67.44, 0.743}, 
 {"FJI", "Oceania", "Fiji", "2021-05-16", 172., 6., 4.714, 4., 0., 0.143, 
  191.869, 6.693, 5.259, 4.462, 0., 0.159, 1.18, "", "", "", "", "", "", "", 
  "", 401., 72828., 81.241, 0.447, 883., 0.985, 0.005, 187.3, 
  "tests performed", "", "", "", "", 1367., "", "", "", 1525., 60.19, 
  896444., 49.562, 28.6, 6.224, 3.284, 8702.975, 1.4, 412.82, 14.49, 10.2, 
  34.8, "", 2.3, 67.44, 0.743}, {"FJI", "Oceania", "Fiji", "2021-05-17", 
  174., 2., 4.857, 4., 0., 0.143, 194.1, 2.231, 5.418, 4.462, 0., 0.159, 
  1.26, "", "", "", "", "", "", "", "", 2522., 75350., 84.054, 2.813, 927., 
  1.034, 0.005, 190.9, "tests performed", "", "", "", "", 1288., "", "", "", 
  1437., 60.19, 896444., 49.562, 28.6, 6.224, 3.284, 8702.975, 1.4, 412.82, 
  14.49, 10.2, 34.8, "", 2.3, 67.44, 0.743}, {"FJI", "Oceania", "Fiji", 
  "2021-05-18", 178., 4., 3.714, 4., 0., 0.143, 198.562, 4.462, 4.143, 4.462, 
  0., 0.159, 1.35, "", "", "", "", "", "", "", "", 2974., 78324., 87.372, 
  3.318, 1058., 1.18, 0.004, 284.9, "tests performed", "", "", "", "", 1209., 
  "", "", "", 1349., 60.19, 896444., 49.562, 28.6, 6.224, 3.284, 8702.975, 
  1.4, 412.82, 14.49, 10.2, 34.8, "", 2.3, 67.44, 0.743}, 
 {"FJI", "Oceania", "Fiji", "2021-05-19", 178., 0., 2.429, 4., 0., 0.143, 
  198.562, 0., 2.709, 4.462, 0., 0.159, 1.46, "", "", "", "", "", "", "", "", 
  2622., 80946., 90.297, 2.925, 1317., 1.469, 0.002, 542.2, 
  "tests performed", "", "", "", "", 1209., "", "", "", 1349., 60.19, 
  896444., 49.562, 28.6, 6.224, 3.284, 8702.975, 1.4, 412.82, 14.49, 10.2, 
  34.8, "", 2.3, 67.44, 0.743}, {"FJI", "Oceania", "Fiji", "2021-05-20", 
  190., 12., 3.571, 4., 0., 0., 211.949, 13.386, 3.984, 4.462, 0., 0., 1.64, 
  "", "", "", "", "", "", "", "", 3034., 83980., 93.681, 3.384, 1711., 1.909, 
  0.002, 479.1, "tests performed", "", "", "", "", 1209., "", "", "", 1349., 
  60.19, 896444., 49.562, 28.6, 6.224, 3.284, 8702.975, 1.4, 412.82, 14.49, 
  10.2, 34.8, "", 2.3, 67.44, 0.743}, {"FJI", "Oceania", "Fiji", 
  "2021-05-21", 195., 5., 4.143, 4., 0., 0., 217.526, 5.578, 4.621, 4.462, 
  0., 0., 1.75, "", "", "", "", "", "", "", "", 2733., 86713., 96.73, 3.049, 
  2077., 2.317, 0.002, 501.3, "tests performed", "", "", "", "", 1209., "", 
  "", "", 1349., 60.19, 896444., 49.562, 28.6, 6.224, 3.284, 8702.975, 1.4, 
  412.82, 14.49, 10.2, 34.8, "", 2.3, 67.44, 0.743}, 
 {"FJI", "Oceania", "Fiji", "2021-05-22", 224., 29., 8.286, 4., 0., 0., 
  249.876, 32.35, 9.243, 4.462, 0., 0., 1.87, "", "", "", "", "", "", "", "", 
  1679., 88392., 98.603, 1.873, 2281., 2.544, 0.004, 275.3, 
  "tests performed", "", "", "", "", 1209., "", "", "", 1349., 60.19, 
  896444., 49.562, 28.6, 6.224, 3.284, 8702.975, 1.4, 412.82, 14.49, 10.2, 
  34.8, "", 2.3, 67.44, 0.743}, {"FJI", "Oceania", "Fiji", "2021-05-23", 
  230., 6., 8.286, 4., 0., 0., 256.569, 6.693, 9.243, 4.462, 0., 0., 1.84, 
  "", "", "", "", "", "", "", "", 1933., 90325., 100.759, 2.156, 2500., 
  2.789, 0.003, 301.7, "tests performed", "", "", "", "", 1209., "", "", "", 
  1349., 60.19, 896444., 49.562, 28.6, 6.224, 3.284, 8702.975, 1.4, 412.82, 
  14.49, 10.2, 34.8, "", 2.3, 67.44, 0.743}, {"FJI", "Oceania", "Fiji", 
  "2021-05-24", 238., 8., 9.143, 4., 0., 0., 265.493, 8.924, 10.199, 4.462, 
  0., 0., 1.86, "", "", "", "", "", "", "", "", 2496., 92821., 103.544, 
  2.784, 2496., 2.784, 0.004, 273., "tests performed", "", "", "", "", 1209., 
  "", "", "", 1349., 60.19, 896444., 49.562, 28.6, 6.224, 3.284, 8702.975, 
  1.4, 412.82, 14.49, 10.2, 34.8, "", 2.3, 67.44, 0.743}, 
 {"FJI", "Oceania", "Fiji", "2021-05-25", 259., 21., 11.571, 4., 0., 0., 
  288.919, 23.426, 12.908, 4.462, 0., 0., 1.9, "", "", "", "", "", "", "", 
  "", 3290., 96111., 107.214, 3.67, 2541., 2.835, 0.005, 219.6, 
  "tests performed", 109927., 107014., 2913., "", 1209., 12.26, 11.94, 0.32, 
  1349., 67.59, 896444., 49.562, 28.6, 6.224, 3.284, 8702.975, 1.4, 412.82, 
  14.49, 10.2, 34.8, "", 2.3, 67.44, 0.743}, {"FJI", "Oceania", "Fiji", 
  "2021-05-26", 286., 27., 15.429, 4., 0., 0., 319.038, 30.119, 17.211, 
  4.462, 0., 0., 1.91, "", "", "", "", "", "", "", "", 2804., 98915., 
  110.342, 3.128, 2567., 2.864, 0.006, 166.4, "tests performed", "", "", "", 
  "", 1573., "", "", "", 1755., 67.59, 896444., 49.562, 28.6, 6.224, 3.284, 
  8702.975, 1.4, 412.82, 14.49, 10.2, 34.8, "", 2.3, 67.44, 0.743}, 
 {"FJI", "Oceania", "Fiji", "2021-05-27", 314., 28., 17.714, 4., 0., 0., 
  350.273, 31.235, 19.761, 4.462, 0., 0., 1.89, "", "", "", "", "", "", "", 
  "", 2673., 101588., 113.323, 2.982, 2515., 2.806, 0.007, 142., 
  "tests performed", "", "", "", "", 1938., "", "", "", 2162., 67.59, 
  896444., 49.562, 28.6, 6.224, 3.284, 8702.975, 1.4, 412.82, 14.49, 10.2, 
  34.8, "", 2.3, 67.44, 0.743}, {"FJI", "Oceania", "Fiji", "2021-05-28", 
  360., 46., 23.571, 4., 0., 0., 401.587, 51.314, 26.294, 4.462, 0., 0., 
  1.87, "", "", "", "", "", "", "", "", 2355., 103943., 115.95, 2.627, 2461., 
  2.745, 0.01, 104.4, "tests performed", "", "", "", "", 2302., "", "", "", 
  2568., 67.59, 896444., 49.562, 28.6, 6.224, 3.284, 8702.975, 1.4, 412.82, 
  14.49, 10.2, 34.8, "", 2.3, 67.44, 0.743}, {"FJI", "Oceania", "Fiji", 
  "2021-05-29", 360., 0., 19.429, 4., 0., 0., 401.587, 0., 21.673, 4.462, 0., 
  0., 1.78, "", "", "", "", "", "", "", "", 2320., 106263., 118.538, 2.588, 
  2553., 2.848, 0.008, 131.4, "tests performed", "", "", "", "", 2667., "", 
  "", "", 2975., 67.59, 896444., 49.562, 28.6, 6.224, 3.284, 8702.975, 1.4, 
  412.82, 14.49, 10.2, 34.8, "", 2.3, 67.44, 0.743}, 
 {"FJI", "Oceania", "Fiji", "2021-05-30", 401., 41., 24.429, 4., 0., 0., 
  447.323, 45.736, 27.251, 4.462, 0., 0., 1.78, "", "", "", "", "", "", "", 
  "", 2475., 108738., 121.299, 2.761, 2630., 2.934, 0.009, 107.7, 
  "tests performed", "", "", "", "", 3031., "", "", "", 3381., 67.59, 
  896444., 49.562, 28.6, 6.224, 3.284, 8702.975, 1.4, 412.82, 14.49, 10.2, 
  34.8, "", 2.3, 67.44, 0.743}, {"FJI", "Oceania", "Fiji", "2021-05-31", 
  438., 37., 28.571, 4., 0., 0., 488.597, 41.274, 31.872, 4.462, 0., 0., 
  1.76, "", "", "", "", "", "", "", "", "", "", "", "", "", "", "", "", "", 
  "", "", "", "", 3396., "", "", "", 3788., 67.59, 896444., 49.562, 28.6, 
  6.224, 3.284, 8702.975, 1.4, 412.82, 14.49, 10.2, 34.8, "", 2.3, 67.44, 
  0.743}, {"FJI", "Oceania", "Fiji", "2021-06-01", 464., 26., 29.286, 4., 0., 
  0., 517.601, 29.003, 32.669, 4.462, 0., 0., 1.71, "", "", "", "", "", "", 
  "", "", "", "", "", "", "", "", "", "", "", 136247., 136247., "", "", 
  3760., 15.2, 15.2, "", 4194., "", 896444., 49.562, 28.6, 6.224, 3.284, 
  8702.975, 1.4, 412.82, 14.49, 10.2, 34.8, "", 2.3, 67.44, 0.743}, 
 {"FJI", "Oceania", "Fiji", "2021-06-02", 508., 44., 31.714, 4., 0., 0., 
  566.683, 49.083, 35.378, 4.462, 0., 0., 1.69, "", "", "", "", "", "", "", 
  "", "", "", "", "", "", "", "", "", "", "", "", "", "", "", "", "", "", "", 
  "", 896444., 49.562, 28.6, 6.224, 3.284, 8702.975, 1.4, 412.82, 14.49, 
  10.2, 34.8, "", 2.3, 67.44, 0.743}, {"FJI", "Oceania", "Fiji", 
  "2021-06-03", 536., 28., 31.714, 4., 0., 0., 597.918, 31.235, 35.378, 
  4.462, 0., 0., 1.67, "", "", "", "", "", "", "", "", "", "", "", "", "", 
  "", "", "", "", "", "", "", "", "", "", "", "", "", "", 896444., 49.562, 
  28.6, 6.224, 3.284, 8702.975, 1.4, 412.82, 14.49, 10.2, 34.8, "", 2.3, 
  67.44, 0.743}, {"FJI", "Oceania", "Fiji", "2021-06-04", 571., 35., 30.143, 
  4., 0., 0., 636.961, 39.043, 33.625, 4.462, 0., 0., 1.67, "", "", "", "", 
  "", "", "", "", "", "", "", "", "", "", "", "", "", "", "", "", "", "", "", 
  "", "", "", "", 896444., 49.562, 28.6, 6.224, 3.284, 8702.975, 1.4, 412.82, 
  14.49, 10.2, 34.8, "", 2.3, 67.44, 0.743}, {"FJI", "Oceania", "Fiji", 
  "2021-06-05", 604., 33., 34.857, 4., 0., 0., 673.773, 36.812, 38.884, 
  4.462, 0., 0., 1.69, "", "", "", "", "", "", "", "", "", "", "", "", "", 
  "", "", "", "", "", "", "", "", "", "", "", "", "", "", 896444., 49.562, 
  28.6, 6.224, 3.284, 8702.975, 1.4, 412.82, 14.49, 10.2, 34.8, "", 2.3, 
  67.44, 0.743}, {"FJI", "Oceania", "Fiji", "2021-06-06", 687., 83., 40.857, 
  4., 0., 0., 766.361, 92.588, 45.577, 4.462, 0., 0., 1.72, "", "", "", "", 
  "", "", "", "", "", "", "", "", "", "", "", "", "", "", "", "", "", "", "", 
  "", "", "", "", 896444., 49.562, 28.6, 6.224, 3.284, 8702.975, 1.4, 412.82, 
  14.49, 10.2, 34.8, "", 2.3, 67.44, 0.743}, {"FJI", "Oceania", "Fiji", 
  "2021-06-07", 751., 64., 44.714, 4., 0., 0., 837.755, 71.393, 49.88, 4.462, 
  0., 0., "", "", "", "", "", "", "", "", "", "", "", "", "", "", "", "", "", 
  "", "", "", "", "", "", "", "", "", "", "", 896444., 49.562, 28.6, 6.224, 
  3.284, 8702.975, 1.4, 412.82, 14.49, 10.2, 34.8, "", 2.3, 67.44, 0.743}, 
 {"FIN", "Europe", "Finland", "2020-01-29", 1., 1., "", "", "", "", 0.18, 
  0.18, "", "", "", "", "", "", "", "", "", "", "", "", "", "", "", "", "", 
  "", "", "", "", "", "", "", "", "", "", "", "", "", "", 5.56, 5.540718*^6, 
  18.136, 42.8, 21.228, 13.264, 40585.721, "", 153.507, 5.76, 18.3, 22.6, "", 
  3.28, 81.91, 0.938}, {"FIN", "Europe", "Finland", "2020-01-30", 1., 0., "", 
  "", "", "", 0.18, 0., "", "", "", "", "", "", "", "", "", "", "", "", "", 
  "", "", "", "", "", "", "", "", "", "", "", "", "", "", "", "", "", "", 
  5.56, 5.540718*^6, 18.136, 42.8, 21.228, 13.264, 40585.721, "", 153.507, 
  5.76, 18.3, 22.6, "", 3.28, 81.91, 0.938}, {"FIN", "Europe", "Finland", 
  "2020-01-31", 1., 0., "", "", "", "", 0.18, 0., "", "", "", "", "", "", "", 
  "", "", "", "", "", "", "", "", "", "", "", "", "", "", "", "", "", "", "", 
  "", "", "", "", "", 5.56, 5.540718*^6, 18.136, 42.8, 21.228, 13.264, 
  40585.721, "", 153.507, 5.76, 18.3, 22.6, "", 3.28, 81.91, 0.938}, 
 {"FIN", "Europe", "Finland", "2020-02-01", 1., 0., "", "", "", "", 0.18, 0., 
  "", "", "", "", "", "", "", "", "", "", "", "", "", "", "", "", "", "", "", 
  "", "", "", "", "", "", "", "", "", "", "", "", 5.56, 5.540718*^6, 18.136, 
  42.8, 21.228, 13.264, 40585.721, "", 153.507, 5.76, 18.3, 22.6, "", 3.28, 
  81.91, 0.938}, {"FIN", "Europe", "Finland", "2020-02-02", 1., 0., "", "", 
  "", "", 0.18, 0., "", "", "", "", "", "", "", "", "", "", "", "", "", "", 
  "", "", "", "", "", "", "", "", "", "", "", "", "", "", "", "", "", 5.56, 
  5.540718*^6, 18.136, 42.8, 21.228, 13.264, 40585.721, "", 153.507, 5.76, 
  18.3, 22.6, "", 3.28, 81.91, 0.938}, {"FIN", "Europe", "Finland", 
  "2020-02-03", 1., 0., 0.143, "", "", 0., 0.18, 0., 0.026, "", "", 0., "", 
  "", "", "", "", "", "", "", "", "", "", "", "", "", "", "", "", "", "", "", 
  "", "", "", "", "", "", "", 5.56, 5.540718*^6, 18.136, 42.8, 21.228, 
  13.264, 40585.721, "", 153.507, 5.76, 18.3, 22.6, "", 3.28, 81.91, 0.938}, 
 {"FIN", "Europe", "Finland", "2020-02-04", 1., 0., 0.143, "", "", 0., 0.18, 
  0., 0.026, "", "", 0., "", "", "", "", "", "", "", "", "", "", "", "", "", 
  "", "", "", "", "", "", "", "", "", "", "", "", "", "", 5.56, 5.540718*^6, 
  18.136, 42.8, 21.228, 13.264, 40585.721, "", 153.507, 5.76, 18.3, 22.6, "", 
  3.28, 81.91, 0.938}, {"FIN", "Europe", "Finland", "2020-02-05", 1., 0., 0., 
  "", "", 0., 0.18, 0., 0., "", "", 0., "", "", "", "", "", "", "", "", "", 
  "", "", "", "", "", "", "", "", "", "", "", "", "", "", "", "", "", "", 
  5.56, 5.540718*^6, 18.136, 42.8, 21.228, 13.264, 40585.721, "", 153.507, 
  5.76, 18.3, 22.6, "", 3.28, 81.91, 0.938}, {"FIN", "Europe", "Finland", 
  "2020-02-06", 1., 0., 0., "", "", 0., 0.18, 0., 0., "", "", 0., "", "", "", 
  "", "", "", "", "", "", "", "", "", "", "", "", "", "", "", "", "", "", "", 
  "", "", "", "", "", 13.89, 5.540718*^6, 18.136, 42.8, 21.228, 13.264, 
  40585.721, "", 153.507, 5.76, 18.3, 22.6, "", 3.28, 81.91, 0.938}, 
 {"FIN", "Europe", "Finland", "2020-02-07", 1., 0., 0., "", "", 0., 0.18, 0., 
  0., "", "", 0., "", "", "", "", "", "", "", "", "", "", "", "", "", "", "", 
  "", "", "", "", "", "", "", "", "", "", "", "", 13.89, 5.540718*^6, 18.136, 
  42.8, 21.228, 13.264, 40585.721, "", 153.507, 5.76, 18.3, 22.6, "", 3.28, 
  81.91, 0.938}, {"FIN", "Europe", "Finland", "2020-02-08", 1., 0., 0., "", 
  "", 0., 0.18, 0., 0., "", "", 0., "", "", "", "", "", "", "", "", "", "", 
  "", "", "", "", "", "", "", "", "", "", "", "", "", "", "", "", "", 13.89, 
  5.540718*^6, 18.136, 42.8, 21.228, 13.264, 40585.721, "", 153.507, 5.76, 
  18.3, 22.6, "", 3.28, 81.91, 0.938}, {"FIN", "Europe", "Finland", 
  "2020-02-09", 1., 0., 0., "", "", 0., 0.18, 0., 0., "", "", 0., "", "", "", 
  "", "", "", "", "", "", "", "", "", "", "", "", "", "", "", "", "", "", "", 
  "", "", "", "", "", 13.89, 5.540718*^6, 18.136, 42.8, 21.228, 13.264, 
  40585.721, "", 153.507, 5.76, 18.3, 22.6, "", 3.28, 81.91, 0.938}, 
 {"FIN", "Europe", "Finland", "2020-02-10", 1., 0., 0., "", "", 0., 0.18, 0., 
  0., "", "", 0., "", "", "", "", "", "", "", "", "", "", "", "", "", "", "", 
  "", "", "", "", "", "", "", "", "", "", "", "", 13.89, 5.540718*^6, 18.136, 
  42.8, 21.228, 13.264, 40585.721, "", 153.507, 5.76, 18.3, 22.6, "", 3.28, 
  81.91, 0.938}, {"FIN", "Europe", "Finland", "2020-02-11", 1., 0., 0., "", 
  "", 0., 0.18, 0., 0., "", "", 0., "", "", "", "", "", "", "", "", "", "", 
  "", "", "", "", "", "", "", "", "", "", "", "", "", "", "", "", "", 13.89, 
  5.540718*^6, 18.136, 42.8, 21.228, 13.264, 40585.721, "", 153.507, 5.76, 
  18.3, 22.6, "", 3.28, 81.91, 0.938}, {"FIN", "Europe", "Finland", 
  "2020-02-12", 1., 0., 0., "", "", 0., 0.18, 0., 0., "", "", 0., "", "", "", 
  "", "", "", "", "", "", "", "", "", "", "", "", "", "", "", "", "", "", "", 
  "", "", "", "", "", 13.89, 5.540718*^6, 18.136, 42.8, 21.228, 13.264, 
  40585.721, "", 153.507, 5.76, 18.3, 22.6, "", 3.28, 81.91, 0.938}, 
 {"FIN", "Europe", "Finland", "2020-02-13", 1., 0., 0., "", "", 0., 0.18, 0., 
  0., "", "", 0., "", "", "", "", "", "", "", "", "", "", "", "", "", "", "", 
  "", "", "", "", "", "", "", "", "", "", "", "", 13.89, 5.540718*^6, 18.136, 
  42.8, 21.228, 13.264, 40585.721, "", 153.507, 5.76, 18.3, 22.6, "", 3.28, 
  81.91, 0.938}, {"FIN", "Europe", "Finland", "2020-02-14", 1., 0., 0., "", 
  "", 0., 0.18, 0., 0., "", "", 0., "", "", "", "", "", "", "", "", "", "", 
  "", "", "", "", "", "", "", "", "", "", "", "", "", "", "", "", "", 13.89, 
  5.540718*^6, 18.136, 42.8, 21.228, 13.264, 40585.721, "", 153.507, 5.76, 
  18.3, 22.6, "", 3.28, 81.91, 0.938}, {"FIN", "Europe", "Finland", 
  "2020-02-15", 1., 0., 0., "", "", 0., 0.18, 0., 0., "", "", 0., "", "", "", 
  "", "", "", "", "", "", "", "", "", "", "", "", "", "", "", "", "", "", "", 
  "", "", "", "", "", 13.89, 5.540718*^6, 18.136, 42.8, 21.228, 13.264, 
  40585.721, "", 153.507, 5.76, 18.3, 22.6, "", 3.28, 81.91, 0.938}, 
 {"FIN", "Europe", "Finland", "2020-02-16", 1., 0., 0., "", "", 0., 0.18, 0., 
  0., "", "", 0., "", "", "", "", "", "", "", "", "", "", "", "", "", "", "", 
  "", "", "", "", "", "", "", "", "", "", "", "", 13.89, 5.540718*^6, 18.136, 
  42.8, 21.228, 13.264, 40585.721, "", 153.507, 5.76, 18.3, 22.6, "", 3.28, 
  81.91, 0.938}, {"FIN", "Europe", "Finland", "2020-02-17", 1., 0., 0., "", 
  "", 0., 0.18, 0., 0., "", "", 0., "", "", "", "", "", "", "", "", "", "", 
  "", "", "", "", "", "", "", "", "", "", "", "", "", "", "", "", "", 13.89, 
  5.540718*^6, 18.136, 42.8, 21.228, 13.264, 40585.721, "", 153.507, 5.76, 
  18.3, 22.6, "", 3.28, 81.91, 0.938}, {"FIN", "Europe", "Finland", 
  "2020-02-18", 1., 0., 0., "", "", 0., 0.18, 0., 0., "", "", 0., "", "", "", 
  "", "", "", "", "", "", "", "", "", "", "", "", "", "", "", "", "", "", "", 
  "", "", "", "", "", 13.89, 5.540718*^6, 18.136, 42.8, 21.228, 13.264, 
  40585.721, "", 153.507, 5.76, 18.3, 22.6, "", 3.28, 81.91, 0.938}, 
 {"FIN", "Europe", "Finland", "2020-02-19", 1., 0., 0., "", "", 0., 0.18, 0., 
  0., "", "", 0., "", "", "", "", "", "", "", "", "", "", "", "", "", "", "", 
  "", "", "", "", "", "", "", "", "", "", "", "", 13.89, 5.540718*^6, 18.136, 
  42.8, 21.228, 13.264, 40585.721, "", 153.507, 5.76, 18.3, 22.6, "", 3.28, 
  81.91, 0.938}, {"FIN", "Europe", "Finland", "2020-02-20", 1., 0., 0., "", 
  "", 0., 0.18, 0., 0., "", "", 0., "", "", "", "", "", "", "", "", "", "", 
  "", "", "", "", "", "", "", "", "", "", "", "", "", "", "", "", "", 13.89, 
  5.540718*^6, 18.136, 42.8, 21.228, 13.264, 40585.721, "", 153.507, 5.76, 
  18.3, 22.6, "", 3.28, 81.91, 0.938}, {"FIN", "Europe", "Finland", 
  "2020-02-21", 1., 0., 0., "", "", 0., 0.18, 0., 0., "", "", 0., "", "", "", 
  "", "", "", "", "", "", "", "", "", "", "", "", "", "", "", "", "", "", "", 
  "", "", "", "", "", 13.89, 5.540718*^6, 18.136, 42.8, 21.228, 13.264, 
  40585.721, "", 153.507, 5.76, 18.3, 22.6, "", 3.28, 81.91, 0.938}, 
 {"FIN", "Europe", "Finland", "2020-02-22", 1., 0., 0., "", "", 0., 0.18, 0., 
  0., "", "", 0., "", "", "", "", "", "", "", "", "", "", "", "", "", "", "", 
  "", "", "", "", "", "", "", "", "", "", "", "", 13.89, 5.540718*^6, 18.136, 
  42.8, 21.228, 13.264, 40585.721, "", 153.507, 5.76, 18.3, 22.6, "", 3.28, 
  81.91, 0.938}, {"FIN", "Europe", "Finland", "2020-02-23", 1., 0., 0., "", 
  "", 0., 0.18, 0., 0., "", "", 0., "", "", "", "", "", "", "", "", "", "", 
  "", "", "", "", "", "", "", "", "", "", "", "", "", "", "", "", "", 13.89, 
  5.540718*^6, 18.136, 42.8, 21.228, 13.264, 40585.721, "", 153.507, 5.76, 
  18.3, 22.6, "", 3.28, 81.91, 0.938}, {"FIN", "Europe", "Finland", 
  "2020-02-24", 1., 0., 0., "", "", 0., 0.18, 0., 0., "", "", 0., "", "", "", 
  "", "", "", "", "", "", "", "", "", "", "", "", "", "", "", "", "", "", "", 
  "", "", "", "", "", 13.89, 5.540718*^6, 18.136, 42.8, 21.228, 13.264, 
  40585.721, "", 153.507, 5.76, 18.3, 22.6, "", 3.28, 81.91, 0.938}, 
 {"FIN", "Europe", "Finland", "2020-02-25", 1., 0., 0., "", "", 0., 0.18, 0., 
  0., "", "", 0., "", "", "", "", "", "", "", "", "", "", "", "", "", "", "", 
  "", "", "", "", "", "", "", "", "", "", "", "", 13.89, 5.540718*^6, 18.136, 
  42.8, 21.228, 13.264, 40585.721, "", 153.507, 5.76, 18.3, 22.6, "", 3.28, 
  81.91, 0.938}, {"FIN", "Europe", "Finland", "2020-02-26", 2., 1., 0.143, 
  "", "", 0., 0.361, 0.18, 0.026, "", "", 0., "", "", "", "", "", "", "", "", 
  "", "", "", "", "", "", "", "", "", "", "", "", "", "", "", "", "", "", "", 
  13.89, 5.540718*^6, 18.136, 42.8, 21.228, 13.264, 40585.721, "", 153.507, 
  5.76, 18.3, 22.6, "", 3.28, 81.91, 0.938}, {"FIN", "Europe", "Finland", 
  "2020-02-27", 2., 0., 0.143, "", "", 0., 0.361, 0., 0.026, "", "", 0., "", 
  "", "", "", "", "", "", "", "", "", 9., 0.002, "", "", "", "", "", 
  "tests performed", "", "", "", "", "", "", "", "", "", 19.44, 5.540718*^6, 
  18.136, 42.8, 21.228, 13.264, 40585.721, "", 153.507, 5.76, 18.3, 22.6, "", 
  3.28, 81.91, 0.938}, {"FIN", "Europe", "Finland", "2020-02-28", 2., 0., 
  0.143, "", "", 0., 0.361, 0., 0.026, "", "", 0., "", "", "", "", "", "", 
  "", "", "", 358., 367., 0.066, 0.065, "", "", "", "", "tests performed", 
  "", "", "", "", "", "", "", "", "", 19.44, 5.540718*^6, 18.136, 42.8, 
  21.228, 13.264, 40585.721, "", 153.507, 5.76, 18.3, 22.6, "", 3.28, 81.91, 
  0.938}, {"FIN", "Europe", "Finland", "2020-02-29", 3., 1., 0.286, "", "", 
  0., 0.541, 0.18, 0.052, "", "", 0., "", "", "", "", "", "", "", "", "", 
  15., 382., 0.069, 0.003, "", "", "", "", "tests performed", "", "", "", "", 
  "", "", "", "", "", 19.44, 5.540718*^6, 18.136, 42.8, 21.228, 13.264, 
  40585.721, "", 153.507, 5.76, 18.3, 22.6, "", 3.28, 81.91, 0.938}, 
 {"FIN", "Europe", "Finland", "2020-03-01", 6., 3., 0.714, "", "", 0., 1.083, 
  0.541, 0.129, "", "", 0., "", "", "", "", "", "", "", "", "", 16., 398., 
  0.072, 0.003, "", "", "", "", "tests performed", "", "", "", "", "", "", 
  "", "", "", 19.44, 5.540718*^6, 18.136, 42.8, 21.228, 13.264, 40585.721, 
  "", 153.507, 5.76, 18.3, 22.6, "", 3.28, 81.91, 0.938}, 
 {"FIN", "Europe", "Finland", "2020-03-02", 6., 0., 0.714, "", "", 0., 1.083, 
  0., 0.129, "", "", 0., "", "", "", "", "", "", "", "", "", 26., 424., 
  0.077, 0.005, "", "", "", "", "tests performed", "", "", "", "", "", "", 
  "", "", "", 19.44, 5.540718*^6, 18.136, 42.8, 21.228, 13.264, 40585.721, 
  "", 153.507, 5.76, 18.3, 22.6, "", 3.28, 81.91, 0.938}, 
 {"FIN", "Europe", "Finland", "2020-03-03", 6., 0., 0.714, "", "", 0., 1.083, 
  0., 0.129, "", "", 0., "", "", "", "", "", "", "", "", "", 51., 475., 
  0.086, 0.009, "", "", "", "", "tests performed", "", "", "", "", "", "", 
  "", "", "", 19.44, 5.540718*^6, 18.136, 42.8, 21.228, 13.264, 40585.721, 
  "", 153.507, 5.76, 18.3, 22.6, "", 3.28, 81.91, 0.938}, 
 {"FIN", "Europe", "Finland", "2020-03-04", 6., 0., 0.571, "", "", 0., 1.083, 
  0., 0.103, "", "", 0., "", "", "", "", "", "", "", "", "", 85., 560., 
  0.101, 0.015, "", "", "", "", "tests performed", "", "", "", "", "", "", 
  "", "", "", 19.44, 5.540718*^6, 18.136, 42.8, 21.228, 13.264, 40585.721, 
  "", 153.507, 5.76, 18.3, 22.6, "", 3.28, 81.91, 0.938}, 
 {"FIN", "Europe", "Finland", "2020-03-05", 12., 6., 1.429, "", "", 0., 
  2.166, 1.083, 0.258, "", "", 0., "", "", "", "", "", "", "", "", "", 80., 
  640., 0.116, 0.014, 90., 0.016, 0.016, 63., "tests performed", "", "", "", 
  "", "", "", "", "", "", 19.44, 5.540718*^6, 18.136, 42.8, 21.228, 13.264, 
  40585.721, "", 153.507, 5.76, 18.3, 22.6, "", 3.28, 81.91, 0.938}, 
 {"FIN", "Europe", "Finland", "2020-03-06", 15., 3., 1.857, "", "", 0., 
  2.707, 0.541, 0.335, "", "", 0., "", "", "", "", "", "", "", "", "", 105., 
  745., 0.134, 0.019, 54., 0.01, 0.034, 29.1, "tests performed", "", "", "", 
  "", "", "", "", "", "", 19.44, 5.540718*^6, 18.136, 42.8, 21.228, 13.264, 
  40585.721, "", 153.507, 5.76, 18.3, 22.6, "", 3.28, 81.91, 0.938}, 
 {"FIN", "Europe", "Finland", "2020-03-07", 15., 0., 1.714, "", "", 0., 
  2.707, 0., 0.309, "", "", 0., "", "", "", "", "", "", "", "", "", 20., 
  765., 0.138, 0.004, 55., 0.01, 0.031, 32.1, "tests performed", "", "", "", 
  "", "", "", "", "", "", 19.44, 5.540718*^6, 18.136, 42.8, 21.228, 13.264, 
  40585.721, "", 153.507, 5.76, 18.3, 22.6, "", 3.28, 81.91, 0.938}, 
 {"FIN", "Europe", "Finland", "2020-03-08", 23., 8., 2.429, "", "", 0., 
  4.151, 1.444, 0.438, "", "", 0., "", "", "", "", "", "", "", "", "", 14., 
  779., 0.141, 0.003, 54., 0.01, 0.045, 22.2, "tests performed", "", "", "", 
  "", "", "", "", "", "", 19.44, 5.540718*^6, 18.136, 42.8, 21.228, 13.264, 
  40585.721, "", 153.507, 5.76, 18.3, 22.6, "", 3.28, 81.91, 0.938}, 
 {"FIN", "Europe", "Finland", "2020-03-09", 30., 7., 3.429, "", "", 0., 
  5.414, 1.263, 0.619, "", "", 0., "", "", "", "", "", "", "", "", "", 122., 
  901., 0.163, 0.022, 68., 0.012, 0.05, 19.8, "tests performed", "", "", "", 
  "", "", "", "", "", "", 19.44, 5.540718*^6, 18.136, 42.8, 21.228, 13.264, 
  40585.721, "", 153.507, 5.76, 18.3, 22.6, "", 3.28, 81.91, 0.938}, 
 {"FIN", "Europe", "Finland", "2020-03-10", 40., 10., 4.857, "", "", 0., 
  7.219, 1.805, 0.877, "", "", 0., "", "", "", "", "", "", "", "", "", 128., 
  1029., 0.186, 0.023, 79., 0.014, 0.061, 16.3, "tests performed", "", "", 
  "", "", "", "", "", "", "", 19.44, 5.540718*^6, 18.136, 42.8, 21.228, 
  13.264, 40585.721, "", 153.507, 5.76, 18.3, 22.6, "", 3.28, 81.91, 0.938}, 
 {"FIN", "Europe", "Finland", "2020-03-11", 59., 19., 7.571, "", "", 0., 
  10.648, 3.429, 1.367, "", "", 0., "", "", "", "", "", "", "", "", "", 163., 
  1192., 0.215, 0.029, 90., 0.016, 0.084, 11.9, "tests performed", "", "", 
  "", "", "", "", "", "", "", 19.44, 5.540718*^6, 18.136, 42.8, 21.228, 
  13.264, 40585.721, "", 153.507, 5.76, 18.3, 22.6, "", 3.28, 81.91, 0.938}, 
 {"FIN", "Europe", "Finland", "2020-03-12", 59., 0., 6.714, "", "", 0., 
  10.648, 0., 1.212, "", "", 0., "", "", "", "", "", "", "", "", "", 349., 
  1541., 0.278, 0.063, 129., 0.023, 0.052, 19.2, "tests performed", "", "", 
  "", "", "", "", "", "", "", 37.04, 5.540718*^6, 18.136, 42.8, 21.228, 
  13.264, 40585.721, "", 153.507, 5.76, 18.3, 22.6, "", 3.28, 81.91, 0.938}, 
 {"FIN", "Europe", "Finland", "2020-03-13", 155., 96., 20., "", "", 0., 
  27.975, 17.326, 3.61, "", "", 0., "", "", "", "", "", "", "", "", "", 409., 
  1950., 0.352, 0.074, 172., 0.031, 0.116, 8.6, "tests performed", "", "", 
  "", "", "", "", "", "", "", 37.04, 5.540718*^6, 18.136, 42.8, 21.228, 
  13.264, 40585.721, "", 153.507, 5.76, 18.3, 22.6, "", 3.28, 81.91, 0.938}, 
 {"FIN", "Europe", "Finland", "2020-03-14", 225., 70., 30., "", "", 0., 
  40.608, 12.634, 5.414, "", "", 0., 1.55, "", "", "", "", "", "", "", "", 
  595., 2545., 0.459, 0.107, 254., 0.046, 0.118, 8.5, "tests performed", "", 
  "", "", "", "", "", "", "", "", 37.04, 5.540718*^6, 18.136, 42.8, 21.228, 
  13.264, 40585.721, "", 153.507, 5.76, 18.3, 22.6, "", 3.28, 81.91, 0.938}, 
 {"FIN", "Europe", "Finland", "2020-03-15", 244., 19., 31.571, "", "", 0., 
  44.038, 3.429, 5.698, "", "", 0., 1.53, "", "", "", "", "", "", "", "", 
  644., 3189., 0.576, 0.116, 344., 0.062, 0.092, 10.9, "tests performed", "", 
  "", "", "", "", "", "", "", "", 37.04, 5.540718*^6, 18.136, 42.8, 21.228, 
  13.264, 40585.721, "", 153.507, 5.76, 18.3, 22.6, "", 3.28, 81.91, 0.938}, 
 {"FIN", "Europe", "Finland", "2020-03-16", 277., 33., 35.286, "", "", 0., 
  49.994, 5.956, 6.368, "", "", 0., 1.53, "", "", "", "", "", "", "", "", 
  868., 4057., 0.732, 0.157, 451., 0.081, 0.078, 12.8, "tests performed", "", 
  "", "", "", "", "", "", "", "", 57.41, 5.540718*^6, 18.136, 42.8, 21.228, 
  13.264, 40585.721, "", 153.507, 5.76, 18.3, 22.6, "", 3.28, 81.91, 0.938}, 
 {"FIN", "Europe", "Finland", "2020-03-17", 321., 44., 40.143, "", "", 0., 
  57.935, 7.941, 7.245, "", "", 0., 1.53, "", "", "", "", "", "", "", "", 
  1136., 5193., 0.937, 0.205, 595., 0.107, 0.067, 14.8, "tests performed", 
  "", "", "", "", "", "", "", "", "", 57.41, 5.540718*^6, 18.136, 42.8, 
  21.228, 13.264, 40585.721, "", 153.507, 5.76, 18.3, 22.6, "", 3.28, 81.91, 
  0.938}, {"FIN", "Europe", "Finland", "2020-03-18", 336., 15., 39.571, "", 
  "", 0., 60.642, 2.707, 7.142, "", "", 0., 1.52, "", "", "", "", "", "", "", 
  "", 1025., 6218., 1.122, 0.185, 718., 0.13, 0.055, 18.1, "tests performed", 
  "", "", "", "", "", "", "", "", "", 64.81, 5.540718*^6, 18.136, 42.8, 
  21.228, 13.264, 40585.721, "", 153.507, 5.76, 18.3, 22.6, "", 3.28, 81.91, 
  0.938}, {"FIN", "Europe", "Finland", "2020-03-19", 400., 64., 48.714, "", 
  "", 0., 72.193, 11.551, 8.792, "", "", 0., 1.53, "", "", "", "", "", "", 
  "", "", 775., 6993., 1.262, 0.14, 779., 0.141, 0.063, 16., 
  "tests performed", "", "", "", "", "", "", "", "", "", 64.81, 5.540718*^6, 
  18.136, 42.8, 21.228, 13.264, 40585.721, "", 153.507, 5.76, 18.3, 22.6, "", 
  3.28, 81.91, 0.938}, {"FIN", "Europe", "Finland", "2020-03-20", 450., 50., 
  42.143, "", "", 0., 81.217, 9.024, 7.606, "", "", 0., 1.53, "", "", "", "", 
  "", "", "", "", 1286., 8279., 1.494, 0.232, 904., 0.163, 0.047, 21.5, 
  "tests performed", "", "", "", "", "", "", "", "", "", 64.81, 5.540718*^6, 
  18.136, 42.8, 21.228, 13.264, 40585.721, "", 153.507, 5.76, 18.3, 22.6, "", 
  3.28, 81.91, 0.938}, {"FIN", "Europe", "Finland", "2020-03-21", 523., 73., 
  42.571, 1., 1., 0.143, 94.392, 13.175, 7.683, 0.18, 0.18, 0.026, 1.53, 0., 
  0., 0., 0., "", "", "", "", 1603., 9882., 1.784, 0.289, 1048., 0.189, 
  0.041, 24.6, "tests performed", "", "", "", "", "", "", "", "", "", 64.81, 
  5.540718*^6, 18.136, 42.8, 21.228, 13.264, 40585.721, "", 153.507, 5.76, 
  18.3, 22.6, "", 3.28, 81.91, 0.938}, {"FIN", "Europe", "Finland", 
  "2020-03-22", 626., 103., 54.571, 1., 0., 0.143, 112.982, 18.59, 9.849, 
  0.18, 0., 0.026, 1.53, "", "", "", "", "", "", "", "", 1048., 10930., 
  1.973, 0.189, 1106., 0.2, 0.049, 20.3, "tests performed", "", "", "", "", 
  "", "", "", "", "", 64.81, 5.540718*^6, 18.136, 42.8, 21.228, 13.264, 
  40585.721, "", 153.507, 5.76, 18.3, 22.6, "", 3.28, 81.91, 0.938}, 
 {"FIN", "Europe", "Finland", "2020-03-23", 700., 74., 60.429, 1., 0., 0.143, 
  126.337, 13.356, 10.906, 0.18, 0., 0.026, 1.51, "", "", "", "", "", "", "", 
  "", 1316., 12246., 2.21, 0.238, 1170., 0.211, 0.052, 19.4, 
  "tests performed", "", "", "", "", "", "", "", "", "", 64.81, 5.540718*^6, 
  18.136, 42.8, 21.228, 13.264, 40585.721, "", 153.507, 5.76, 18.3, 22.6, "", 
  3.28, 81.91, 0.938}, {"FIN", "Europe", "Finland", "2020-03-24", 792., 92., 
  67.286, 1., 0., 0.143, 142.942, 16.604, 12.144, 0.18, 0., 0.026, 1.5, "", 
  "", "", "", "", "", "", "", 1582., 13828., 2.496, 0.286, 1234., 0.223, 
  0.055, 18.3, "tests performed", "", "", "", "", "", "", "", "", "", 64.81, 
  5.540718*^6, 18.136, 42.8, 21.228, 13.264, 40585.721, "", 153.507, 5.76, 
  18.3, 22.6, "", 3.28, 81.91, 0.938}, {"FIN", "Europe", "Finland", 
  "2020-03-25", 880., 88., 77.714, 3., 2., 0.429, 158.824, 15.882, 14.026, 
  0.541, 0.361, 0.077, 1.47, 22., 3.971, 82., 14.8, "", "", "", "", 1848., 
  15676., 2.829, 0.334, 1351., 0.244, 0.058, 17.4, "tests performed", "", "", 
  "", "", "", "", "", "", "", 64.81, 5.540718*^6, 18.136, 42.8, 21.228, 
  13.264, 40585.721, "", 153.507, 5.76, 18.3, 22.6, "", 3.28, 81.91, 0.938}, 
 {"FIN", "Europe", "Finland", "2020-03-26", 958., 78., 79.714, 5., 2., 0.714, 
  172.902, 14.078, 14.387, 0.902, 0.361, 0.129, 1.44, 24., 4.332, 96., 
  17.326, "", "", "", "", 1837., 17513., 3.161, 0.332, 1503., 0.271, 0.053, 
  18.9, "tests performed", "", "", "", "", "", "", "", "", "", 64.81, 
  5.540718*^6, 18.136, 42.8, 21.228, 13.264, 40585.721, "", 153.507, 5.76, 
  18.3, 22.6, "", 3.28, 81.91, 0.938}, {"FIN", "Europe", "Finland", 
  "2020-03-27", 1041., 83., 84.429, 7., 2., 1., 187.882, 14.98, 15.238, 
  1.263, 0.361, 0.18, 1.42, 32., 5.775, 108., 19.492, "", "", "", "", 2004., 
  19517., 3.522, 0.362, 1605., 0.29, 0.053, 19., "tests performed", "", "", 
  "", "", "", "", "", "", "", 67.59, 5.540718*^6, 18.136, 42.8, 21.228, 
  13.264, 40585.721, "", 153.507, 5.76, 18.3, 22.6, "", 3.28, 81.91, 0.938}, 
 {"FIN", "Europe", "Finland", "2020-03-28", 1167., 126., 92., 9., 2., 1.143, 
  210.623, 22.741, 16.604, 1.624, 0.361, 0.206, 1.4, 31., 5.595, 112., 
  20.214, "", "", "", "", 1205., 20722., 3.74, 0.217, 1549., 0.28, 0.059, 
  16.8, "tests performed", "", "", "", "", "", "", "", "", "", 67.59, 
  5.540718*^6, 18.136, 42.8, 21.228, 13.264, 40585.721, "", 153.507, 5.76, 
  18.3, 22.6, "", 3.28, 81.91, 0.938}, {"FIN", "Europe", "Finland", 
  "2020-03-29", 1240., 73., 87.714, 11., 2., 1.429, 223.798, 13.175, 15.831, 
  1.985, 0.361, 0.258, 1.38, 41., 7.4, 134., 24.185, "", "", "", "", 587., 
  21309., 3.846, 0.106, 1483., 0.268, 0.059, 16.9, "tests performed", "", "", 
  "", "", "", "", "", "", "", 67.59, 5.540718*^6, 18.136, 42.8, 21.228, 
  13.264, 40585.721, "", 153.507, 5.76, 18.3, 22.6, "", 3.28, 81.91, 0.938}, 
 {"FIN", "Europe", "Finland", "2020-03-30", 1352., 112., 93.143, 13., 2., 
  1.714, 244.012, 20.214, 16.811, 2.346, 0.361, 0.309, 1.36, 49., 8.844, 
  143., 25.809, "", "", "", "", 1084., 22393., 4.042, 0.196, 1450., 0.262, 
  0.064, 15.6, "tests performed", "", "", "", "", "", "", "", "", "", 67.59, 
  5.540718*^6, 18.136, 42.8, 21.228, 13.264, 40585.721, "", 153.507, 5.76, 
  18.3, 22.6, "", 3.28, 81.91, 0.938}, {"FIN", "Europe", "Finland", 
  "2020-03-31", 1418., 66., 89.429, 17., 4., 2.286, 255.924, 11.912, 16.14, 
  3.068, 0.722, 0.413, 1.34, 56., 10.107, 137., 24.726, "", "", "", "", 
  1131., 23524., 4.246, 0.204, 1385., 0.25, 0.065, 15.5, "tests performed", 
  "", "", "", "", "", "", "", "", "", 67.59, 5.540718*^6, 18.136, 42.8, 
  21.228, 13.264, 40585.721, "", 153.507, 5.76, 18.3, 22.6, "", 3.28, 81.91, 
  0.938}, {"FIN", "Europe", "Finland", "2020-04-01", 1446., 28., 80.857, 17., 
  0., 2., 260.977, 5.053, 14.593, 3.068, 0., 0.361, 1.33, 62., 11.19, 159., 
  28.697, "", "", "", "", 1611., 25135., 4.536, 0.291, 1351., 0.244, 0.06, 
  16.7, "tests performed", "", "", "", "", "", "", "", "", "", 67.59, 
  5.540718*^6, 18.136, 42.8, 21.228, 13.264, 40585.721, "", 153.507, 5.76, 
  18.3, 22.6, "", 3.28, 81.91, 0.938}, {"FIN", "Europe", "Finland", 
  "2020-04-02", 1518., 72., 80., 19., 2., 2., 273.972, 12.995, 14.439, 3.429, 
  0.361, 0.361, 1.33, 65., 11.731, 160., 28.877, "", "", "", "", 2331., 
  27466., 4.957, 0.421, 1422., 0.257, 0.056, 17.8, "tests performed", "", "", 
  "", "", "", "", "", "", "", 67.59, 5.540718*^6, 18.136, 42.8, 21.228, 
  13.264, 40585.721, "", 153.507, 5.76, 18.3, 22.6, "", 3.28, 81.91, 0.938}, 
 {"FIN", "Europe", "Finland", "2020-04-03", 1615., 97., 82., 20., 1., 1.857, 
  291.478, 17.507, 14.8, 3.61, 0.18, 0.335, 1.34, 72., 12.995, 180., 32.487, 
  "", "", "", "", 1691., 29157., 5.262, 0.305, 1377., 0.249, 0.06, 16.8, 
  "tests performed", "", "", "", "", "", "", "", "", "", 67.59, 5.540718*^6, 
  18.136, 42.8, 21.228, 13.264, 40585.721, "", 153.507, 5.76, 18.3, 22.6, "", 
  3.28, 81.91, 0.938}, {"FIN", "Europe", "Finland", "2020-04-04", 1882., 
  267., 102.143, 25., 5., 2.286, 339.667, 48.189, 18.435, 4.512, 0.902, 
  0.413, 1.35, 73., 13.175, 187., 33.75, "", "", "", "", 3224., 32381., 
  5.844, 0.582, 1666., 0.301, 0.061, 16.3, "tests performed", "", "", "", "", 
  "", "", "", "", "", 67.59, 5.540718*^6, 18.136, 42.8, 21.228, 13.264, 
  40585.721, "", 153.507, 5.76, 18.3, 22.6, "", 3.28, 81.91, 0.938}, 
 {"FIN", "Europe", "Finland", "2020-04-05", 1927., 45., 98.143, 28., 3., 
  2.429, 347.789, 8.122, 17.713, 5.053, 0.541, 0.438, 1.33, 76., 13.717, 
  209., 37.721, "", "", "", "", 1647., 34028., 6.141, 0.297, 1817., 0.328, 
  0.054, 18.5, "tests performed", "", "", "", "", "", "", "", "", "", 67.59, 
  5.540718*^6, 18.136, 42.8, 21.228, 13.264, 40585.721, "", 153.507, 5.76, 
  18.3, 22.6, "", 3.28, 81.91, 0.938}, {"FIN", "Europe", "Finland", 
  "2020-04-06", 2176., 249., 117.714, 27., -1., 2., 392.729, 44.94, 21.245, 
  4.873, -0.18, 0.361, 1.32, 81., 14.619, 228., 41.15, "", "", "", "", 1971., 
  35999., 6.497, 0.356, 1944., 0.351, 0.061, 16.5, "tests performed", "", "", 
  "", "", "", "", "", "", "", 67.59, 5.540718*^6, 18.136, 42.8, 21.228, 
  13.264, 40585.721, "", 153.507, 5.76, 18.3, 22.6, "", 3.28, 81.91, 0.938}, 
 {"FIN", "Europe", "Finland", "2020-04-07", 2308., 132., 127.143, 34., 7., 
  2.429, 416.553, 23.824, 22.947, 6.136, 1.263, 0.438, 1.28, 83., 14.98, 
  231., 41.691, "", "", "", "", 2167., 38166., 6.888, 0.391, 2092., 0.378, 
  0.061, 16.5, "tests performed", "", "", "", "", "", "", "", "", "", 67.59, 
  5.540718*^6, 18.136, 42.8, 21.228, 13.264, 40585.721, "", 153.507, 5.76, 
  18.3, 22.6, "", 3.28, 81.91, 0.938}, {"FIN", "Europe", "Finland", 
  "2020-04-08", 2487., 179., 148.714, 40., 6., 3.286, 448.859, 32.306, 26.84, 
  7.219, 1.083, 0.593, 1.25, 82., 14.8, 239., 43.135, "", "", "", "", 3295., 
  41461., 7.483, 0.595, 2332., 0.421, 0.064, 15.7, "tests performed", "", "", 
  "", "", "", "", "", "", "", 67.59, 5.540718*^6, 18.136, 42.8, 21.228, 
  13.264, 40585.721, "", 153.507, 5.76, 18.3, 22.6, "", 3.28, 81.91, 0.938}, 
 {"FIN", "Europe", "Finland", "2020-04-09", 2605., 118., 155.286, 42., 2., 
  3.286, 470.156, 21.297, 28.026, 7.58, 0.361, 0.593, 1.21, 82., 14.8, 244., 
  44.038, "", "", "", "", 2549., 44010., 7.943, 0.46, 2363., 0.426, 0.066, 
  15.2, "tests performed", "", "", "", "", "", "", "", "", "", 67.59, 
  5.540718*^6, 18.136, 42.8, 21.228, 13.264, 40585.721, "", 153.507, 5.76, 
  18.3, 22.6, "", 3.28, 81.91, 0.938}, {"FIN", "Europe", "Finland", 
  "2020-04-10", 2769., 164., 164.857, 48., 6., 4., 499.755, 29.599, 29.754, 
  8.663, 1.083, 0.722, 1.18, 81., 14.619, 236., 42.594, "", "", "", "", 
  3287., 47297., 8.536, 0.593, 2591., 0.468, 0.064, 15.7, "tests performed", 
  "", "", "", "", "", "", "", "", "", 67.59, 5.540718*^6, 18.136, 42.8, 
  21.228, 13.264, 40585.721, "", 153.507, 5.76, 18.3, 22.6, "", 3.28, 81.91, 
  0.938}, {"FIN", "Europe", "Finland", "2020-04-11", 2905., 136., 146.143, 
  49., 1., 3.429, 524.3, 24.546, 26.376, 8.844, 0.18, 0.619, 1.14, 80., 
  14.439, 235., 42.413, "", "", "", "", 1318., 48615., 8.774, 0.238, 2319., 
  0.419, 0.063, 15.9, "tests performed", "", "", "", "", "", "", "", "", "", 
  67.59, 5.540718*^6, 18.136, 42.8, 21.228, 13.264, 40585.721, "", 153.507, 
  5.76, 18.3, 22.6, "", 3.28, 81.91, 0.938}, {"FIN", "Europe", "Finland", 
  "2020-04-12", 2974., 69., 149.571, 56., 7., 4., 536.754, 12.453, 26.995, 
  10.107, 1.263, 0.722, 1.12, 77., 13.897, 235., 42.413, "", "", "", "", 
  1589., 50204., 9.061, 0.287, 2311., 0.417, 0.065, 15.5, "tests performed", 
  "", "", "", "", "", "", "", "", "", 67.59, 5.540718*^6, 18.136, 42.8, 
  21.228, 13.264, 40585.721, "", 153.507, 5.76, 18.3, 22.6, "", 3.28, 81.91, 
  0.938}, {"FIN", "Europe", "Finland", "2020-04-13", 3064., 90., 126.857, 
  59., 3., 4.571, 552.997, 16.243, 22.895, 10.648, 0.541, 0.825, 1.1, 74., 
  13.356, 230., 41.511, "", "", "", "", 920., 51124., 9.227, 0.166, 2161., 
  0.39, 0.059, 17., "tests performed", "", "", "", "", "", "", "", "", "", 
  67.59, 5.540718*^6, 18.136, 42.8, 21.228, 13.264, 40585.721, "", 153.507, 
  5.76, 18.3, 22.6, "", 3.28, 81.91, 0.938}, {"FIN", "Europe", "Finland", 
  "2020-04-14", 3161., 97., 121.857, 64., 5., 4.286, 570.504, 17.507, 21.993, 
  11.551, 0.902, 0.773, 1.09, 75., 13.536, 232., 41.872, "", "", "", "", 
  1225., 52349., 9.448, 0.221, 2026., 0.366, 0.06, 16.6, "tests performed", 
  "", "", "", "", "", "", "", "", "", 62.96, 5.540718*^6, 18.136, 42.8, 
  21.228, 13.264, 40585.721, "", 153.507, 5.76, 18.3, 22.6, "", 3.28, 81.91, 
  0.938}, {"FIN", "Europe", "Finland", "2020-04-15", 3237., 76., 107.143, 
  72., 8., 4.571, 584.22, 13.717, 19.337, 12.995, 1.444, 0.825, 1.07, 75., 
  13.536, 226., 40.789, "", "", "", "", 2492., 54841., 9.898, 0.45, 1911., 
  0.345, 0.056, 17.8, "tests performed", "", "", "", "", "", "", "", "", "", 
  62.96, 5.540718*^6, 18.136, 42.8, 21.228, 13.264, 40585.721, "", 153.507, 
  5.76, 18.3, 22.6, "", 3.28, 81.91, 0.938}, {"FIN", "Europe", "Finland", 
  "2020-04-16", 3369., 132., 109.143, 75., 3., 4.714, 608.044, 23.824, 
  19.698, 13.536, 0.541, 0.851, 1.07, 76., 13.717, 215., 38.804, "", "", "", 
  "", 3507., 58348., 10.531, 0.633, 2048., 0.37, 0.053, 18.8, 
  "tests performed", "", "", "", "", "", "", "", "", "", 62.96, 5.540718*^6, 
  18.136, 42.8, 21.228, 13.264, 40585.721, "", 153.507, 5.76, 18.3, 22.6, "", 
  3.28, 81.91, 0.938}, {"FIN", "Europe", "Finland", "2020-04-17", 3489., 
  120., 102.857, 82., 7., 4.857, 629.702, 21.658, 18.564, 14.8, 1.263, 0.877, 
  1.06, 73., 13.175, 208., 37.54, "", "", "", "", 2710., 61058., 11.02, 
  0.489, 1966., 0.355, 0.052, 19.1, "tests performed", "", "", "", "", "", 
  "", "", "", "", 62.96, 5.540718*^6, 18.136, 42.8, 21.228, 13.264, 
  40585.721, "", 153.507, 5.76, 18.3, 22.6, "", 3.28, 81.91, 0.938}, 
 {"FIN", "Europe", "Finland", "2020-04-18", 3681., 192., 110.857, 90., 8., 
  5.857, 664.354, 34.653, 20.008, 16.243, 1.444, 1.057, 1.05, 70., 12.634, 
  199., 35.916, "", "", "", "", 3692., 64750., 11.686, 0.666, 2305., 0.416, 
  0.048, 20.8, "tests performed", "", "", "", "", "", "", "", "", "", 62.96, 
  5.540718*^6, 18.136, 42.8, 21.228, 13.264, 40585.721, "", 153.507, 5.76, 
  18.3, 22.6, "", 3.28, 81.91, 0.938}, {"FIN", "Europe", "Finland", 
  "2020-04-19", 3783., 102., 115.571, 94., 4., 5.429, 682.763, 18.409, 
  20.859, 16.965, 0.722, 0.98, 1.04, 68., 12.273, 192., 34.653, "", "", "", 
  "", 2362., 67112., 12.113, 0.426, 2415., 0.436, 0.048, 20.9, 
  "tests performed", "", "", "", "", "", "", "", "", "", 62.96, 5.540718*^6, 
  18.136, 42.8, 21.228, 13.264, 40585.721, "", 153.507, 5.76, 18.3, 22.6, "", 
  3.28, 81.91, 0.938}, {"FIN", "Europe", "Finland", "2020-04-20", 3868., 85., 
  114.857, 98., 4., 5.571, 698.104, 15.341, 20.73, 17.687, 0.722, 1.006, 
  1.03, 67., 12.092, 209., 37.721, "", "", "", "", 1844., 68956., 12.445, 
  0.333, 2547., 0.46, 0.045, 22.2, "tests performed", "", "", "", "", "", "", 
  "", "", "", 60.19, 5.540718*^6, 18.136, 42.8, 21.228, 13.264, 40585.721, 
  "", 153.507, 5.76, 18.3, 22.6, "", 3.28, 81.91, 0.938}, 
 {"FIN", "Europe", "Finland", "2020-04-21", 4014., 146., 121.857, 141., 43., 
  11., 724.455, 26.35, 21.993, 25.448, 7.761, 1.985, 1.02, 63., 11.37, 202., 
  36.457, "", "", "", "", 3620., 72576., 13.099, 0.653, 2890., 0.522, 0.042, 
  23.7, "tests performed", "", "", "", "", "", "", "", "", "", 60.19, 
  5.540718*^6, 18.136, 42.8, 21.228, 13.264, 40585.721, "", 153.507, 5.76, 
  18.3, 22.6, "", 3.28, 81.91, 0.938}, {"FIN", "Europe", "Finland", 
  "2020-04-22", 4129., 115., 127.429, 149., 8., 11., 745.21, 20.755, 22.999, 
  26.892, 1.444, 1.985, 1., 63., 11.37, 199., 35.916, "", "", "", "", 4202., 
  76778., 13.857, 0.758, 3134., 0.566, 0.041, 24.6, "tests performed", "", 
  "", "", "", "", "", "", "", "", 60.19, 5.540718*^6, 18.136, 42.8, 21.228, 
  13.264, 40585.721, "", 153.507, 5.76, 18.3, 22.6, "", 3.28, 81.91, 0.938}, 
 {"FIN", "Europe", "Finland", "2020-04-23", 4284., 155., 130.714, 172., 23., 
  13.857, 773.185, 27.975, 23.592, 31.043, 4.151, 2.501, 0.99, 60., 10.829, 
  206., 37.179, "", "", "", "", 3664., 80442., 14.518, 0.661, 3156., 0.57, 
  0.041, 24.1, "tests performed", "", "", "", "", "", "", "", "", "", 60.19, 
  5.540718*^6, 18.136, 42.8, 21.228, 13.264, 40585.721, "", 153.507, 5.76, 
  18.3, 22.6, "", 3.28, 81.91, 0.938}, {"FIN", "Europe", "Finland", 
  "2020-04-24", 4395., 111., 129.429, 177., 5., 13.571, 793.218, 20.034, 
  23.36, 31.945, 0.902, 2.449, 0.97, 61., 11.009, 199., 35.916, "", "", "", 
  "", 4280., 84722., 15.291, 0.772, 3381., 0.61, 0.038, 26.1, 
  "tests performed", "", "", "", "", "", "", "", "", "", 60.19, 5.540718*^6, 
  18.136, 42.8, 21.228, 13.264, 40585.721, "", 153.507, 5.76, 18.3, 22.6, "", 
  3.28, 81.91, 0.938}, {"FIN", "Europe", "Finland", "2020-04-25", 4475., 80., 
  113.429, 186., 9., 13.714, 807.657, 14.439, 20.472, 33.57, 1.624, 2.475, 
  0.96, 60., 10.829, 190., 34.292, "", "", "", "", 3141., 87863., 15.858, 
  0.567, 3302., 0.596, 0.034, 29.1, "tests performed", "", "", "", "", "", 
  "", "", "", "", 60.19, 5.540718*^6, 18.136, 42.8, 21.228, 13.264, 
  40585.721, "", 153.507, 5.76, 18.3, 22.6, "", 3.28, 81.91, 0.938}, 
 {"FIN", "Europe", "Finland", "2020-04-26", 4576., 101., 113.286, 190., 4., 
  13.714, 825.886, 18.229, 20.446, 34.292, 0.722, 2.475, 0.95, 62., 11.19, 
  189., 34.111, "", "", "", "", 2485., 90348., 16.306, 0.448, 3319., 0.599, 
  0.034, 29.3, "tests performed", "", "", "", "", "", "", "", "", "", 60.19, 
  5.540718*^6, 18.136, 42.8, 21.228, 13.264, 40585.721, "", 153.507, 5.76, 
  18.3, 22.6, "", 3.28, 81.91, 0.938}, {"FIN", "Europe", "Finland", 
  "2020-04-27", 4695., 119., 118.143, 193., 3., 13.571, 847.363, 21.477, 
  21.323, 34.833, 0.541, 2.449, 0.95, 56., 10.107, 187., 33.75, "", "", "", 
  "", 2440., 92788., 16.747, 0.44, 3405., 0.615, 0.035, 28.8, 
  "tests performed", "", "", "", "", "", "", "", "", "", 60.19, 5.540718*^6, 
  18.136, 42.8, 21.228, 13.264, 40585.721, "", 153.507, 5.76, 18.3, 22.6, "", 
  3.28, 81.91, 0.938}, {"FIN", "Europe", "Finland", "2020-04-28", 4740., 45., 
  103.714, 199., 6., 8.286, 855.485, 8.122, 18.719, 35.916, 1.083, 1.495, 
  0.94, 56., 10.107, 200., 36.096, "", "", "", "", 3788., 96576., 17.43, 
  0.684, 3429., 0.619, 0.03, 33.1, "tests performed", "", "", "", "", "", "", 
  "", "", "", 60.19, 5.540718*^6, 18.136, 42.8, 21.228, 13.264, 40585.721, 
  "", 153.507, 5.76, 18.3, 22.6, "", 3.28, 81.91, 0.938}, 
 {"FIN", "Europe", "Finland", "2020-04-29", 4906., 166., 111., 206., 7., 
  8.143, 885.445, 29.96, 20.034, 37.179, 1.263, 1.47, 0.93, 51., 9.205, 208., 
  37.54, "", "", "", "", 4450., 101026., 18.233, 0.803, 3464., 0.625, 0.032, 
  31.2, "tests performed", "", "", "", "", "", "", "", "", "", 60.19, 
  5.540718*^6, 18.136, 42.8, 21.228, 13.264, 40585.721, "", 153.507, 5.76, 
  18.3, 22.6, "", 3.28, 81.91, 0.938}, {"FIN", "Europe", "Finland", 
  "2020-04-30", 4995., 89., 101.571, 211., 5., 5.571, 901.508, 16.063, 
  18.332, 38.082, 0.902, 1.006, 0.92, 48., 8.663, 187., 33.75, "", "", "", 
  "", 4179., 105205., 18.988, 0.754, 3538., 0.639, 0.029, 34.8, 
  "tests performed", "", "", "", "", "", "", "", "", "", 60.19, 5.540718*^6, 
  18.136, 42.8, 21.228, 13.264, 40585.721, "", 153.507, 5.76, 18.3, 22.6, "", 
  3.28, 81.91, 0.938}, {"FIN", "Europe", "Finland", "2020-05-01", 5051., 56., 
  93.714, 218., 7., 5.857, 911.615, 10.107, 16.914, 39.345, 1.263, 1.057, 
  0.91, 49., 8.844, 185., 33.389, "", "", "", "", 3375., 108580., 19.597, 
  0.609, 3408., 0.615, 0.027, 36.4, "tests performed", "", "", "", "", "", 
  "", "", "", "", 60.19, 5.540718*^6, 18.136, 42.8, 21.228, 13.264, 
  40585.721, "", 153.507, 5.76, 18.3, 22.6, "", 3.28, 81.91, 0.938}, 
 {"FIN", "Europe", "Finland", "2020-05-02", 5176., 125., 100.143, 220., 2., 
  4.857, 934.175, 22.56, 18.074, 39.706, 0.361, 0.877, 0.9, 52., 9.385, 182., 
  32.848, "", "", "", "", 1483., 110063., 19.864, 0.268, 3171., 0.572, 0.032, 
  31.7, "tests performed", "", "", "", "", "", "", "", "", "", 60.19, 
  5.540718*^6, 18.136, 42.8, 21.228, 13.264, 40585.721, "", 153.507, 5.76, 
  18.3, 22.6, "", 3.28, 81.91, 0.938}, {"FIN", "Europe", "Finland", 
  "2020-05-03", 5254., 78., 96.857, 230., 10., 5.714, 948.253, 14.078, 
  17.481, 41.511, 1.805, 1.031, 0.9, 49., 8.844, 185., 33.389, "", "", "", 
  "", 1649., 111712., 20.162, 0.298, 3052., 0.551, 0.032, 31.5, 
  "tests performed", "", "", "", "", "", "", "", "", "", 60.19, 5.540718*^6, 
  18.136, 42.8, 21.228, 13.264, 40585.721, "", 153.507, 5.76, 18.3, 22.6, "", 
  3.28, 81.91, 0.938}, {"FIN", "Europe", "Finland", "2020-05-04", 5327., 73., 
  90.286, 240., 10., 6.714, 961.428, 13.175, 16.295, 43.316, 1.805, 1.212, 
  0.9, 49., 8.844, 197., 35.555, "", "", "", "", 1767., 113479., 20.481, 
  0.319, 2956., 0.534, 0.031, 32.7, "tests performed", "", "", "", "", "", 
  "", "", "", "", 60.19, 5.540718*^6, 18.136, 42.8, 21.228, 13.264, 
  40585.721, "", 153.507, 5.76, 18.3, 22.6, "", 3.28, 81.91, 0.938}, 
 {"FIN", "Europe", "Finland", "2020-05-05", 5412., 85., 96., 246., 6., 6.714, 
  976.769, 15.341, 17.326, 44.399, 1.083, 1.212, 0.89, 48., 8.663, 195., 
  35.194, "", "", "", "", 3771., 117250., 21.162, 0.681, 2953., 0.533, 0.033, 
  30.8, "tests performed", "", "", "", "", "", "", "", "", "", 60.19, 
  5.540718*^6, 18.136, 42.8, 21.228, 13.264, 40585.721, "", 153.507, 5.76, 
  18.3, 22.6, "", 3.28, 81.91, 0.938}, {"FIN", "Europe", "Finland", 
  "2020-05-06", 5573., 161., 95.286, 252., 6., 6.571, 1005.826, 29.058, 
  17.197, 45.481, 1.083, 1.186, 0.89, 44., 7.941, 188., 33.931, "", "", "", 
  "", 3808., 121058., 21.849, 0.687, 2862., 0.517, 0.033, 30., 
  "tests performed", "", "", "", "", "", "", "", "", "", 60.19, 5.540718*^6, 
  18.136, 42.8, 21.228, 13.264, 40585.721, "", 153.507, 5.76, 18.3, 22.6, "", 
  3.28, 81.91, 0.938}, {"FIN", "Europe", "Finland", "2020-05-07", 5673., 
  100., 96.857, 255., 3., 6.286, 1023.875, 18.048, 17.481, 46.023, 0.541, 
  1.134, 0.87, 44., 7.941, 174., 31.404, "", "", "", "", 3832., 124890., 
  22.54, 0.692, 2812., 0.508, 0.034, 29., "tests performed", "", "", "", "", 
  "", "", "", "", "", 60.19, 5.540718*^6, 18.136, 42.8, 21.228, 13.264, 
  40585.721, "", 153.507, 5.76, 18.3, 22.6, "", 3.28, 81.91, 0.938}, 
 {"FIN", "Europe", "Finland", "2020-05-08", 5738., 65., 98.143, 260., 5., 6., 
  1035.606, 11.731, 17.713, 46.925, 0.902, 1.083, 0.85, 45., 8.122, 169., 
  30.501, "", "", "", "", 3322., 128212., 23.14, 0.6, 2805., 0.506, 0.035, 
  28.6, "tests performed", "", "", "", "", "", "", "", "", "", 60.19, 
  5.540718*^6, 18.136, 42.8, 21.228, 13.264, 40585.721, "", 153.507, 5.76, 
  18.3, 22.6, "", 3.28, 81.91, 0.938}, {"FIN", "Europe", "Finland", 
  "2020-05-09", 5880., 142., 100.571, 265., 5., 6.429, 1061.234, 25.628, 
  18.151, 47.828, 0.902, 1.16, 0.84, 45., 8.122, 161., 29.058, "", "", "", 
  "", 2810., 131022., 23.647, 0.507, 2994., 0.54, 0.034, 29.8, 
  "tests performed", "", "", "", "", "", "", "", "", "", 60.19, 5.540718*^6, 
  18.136, 42.8, 21.228, 13.264, 40585.721, "", 153.507, 5.76, 18.3, 22.6, "", 
  3.28, 81.91, 0.938}, {"FIN", "Europe", "Finland", "2020-05-10", 5962., 82., 
  101.143, 267., 2., 5.286, 1076.034, 14.8, 18.254, 48.189, 0.361, 0.954, 
  0.82, 45., 8.122, 162., 29.238, "", "", "", "", 1819., 132841., 23.975, 
  0.328, 3018., 0.545, 0.034, 29.8, "tests performed", "", "", "", "", "", 
  "", "", "", "", 60.19, 5.540718*^6, 18.136, 42.8, 21.228, 13.264, 
  40585.721, "", 153.507, 5.76, 18.3, 22.6, "", 3.28, 81.91, 0.938}, 
 {"FIN", "Europe", "Finland", "2020-05-11", 5984., 22., 93.857, 271., 4., 
  4.429, 1080.004, 3.971, 16.94, 48.911, 0.722, 0.799, 0.8, 44., 7.941, 161., 
  29.058, "", "", "", "", 2208., 135049., 24.374, 0.399, 3081., 0.556, 0.03, 
  32.8, "tests performed", "", "", "", "", "", "", "", "", "", 60.19, 
  5.540718*^6, 18.136, 42.8, 21.228, 13.264, 40585.721, "", 153.507, 5.76, 
  18.3, 22.6, "", 3.28, 81.91, 0.938}, {"FIN", "Europe", "Finland", 
  "2020-05-12", 6003., 19., 84.429, 275., 4., 4.143, 1083.434, 3.429, 15.238, 
  49.633, 0.722, 0.748, 0.79, 34., 6.136, 152., 27.433, "", "", "", "", 
  4055., 139104., 25.106, 0.732, 3122., 0.563, 0.027, 37., "tests performed", 
  "", "", "", "", "", "", "", "", "", 60.19, 5.540718*^6, 18.136, 42.8, 
  21.228, 13.264, 40585.721, "", 153.507, 5.76, 18.3, 22.6, "", 3.28, 81.91, 
  0.938}, {"FIN", "Europe", "Finland", "2020-05-13", 6054., 51., 68.714, 
  284., 9., 4.571, 1092.638, 9.205, 12.402, 51.257, 1.624, 0.825, 0.78, 35., 
  6.317, 157., 28.336, "", "", "", "", 4011., 143115., 25.83, 0.724, 3151., 
  0.569, 0.022, 45.9, "tests performed", "", "", "", "", "", "", "", "", "", 
  60.19, 5.540718*^6, 18.136, 42.8, 21.228, 13.264, 40585.721, "", 153.507, 
  5.76, 18.3, 22.6, "", 3.28, 81.91, 0.938}, {"FIN", "Europe", "Finland", 
  "2020-05-14", 6145., 91., 67.429, 287., 3., 4.571, 1109.062, 16.424, 12.17, 
  51.798, 0.541, 0.825, 0.78, 33., 5.956, 143., 25.809, "", "", "", "", 
  3897., 147012., 26.533, 0.703, 3160., 0.57, 0.021, 46.9, "tests performed", 
  "", "", "", "", "", "", "", "", "", 53.7, 5.540718*^6, 18.136, 42.8, 
  21.228, 13.264, 40585.721, "", 153.507, 5.76, 18.3, 22.6, "", 3.28, 81.91, 
  0.938}, {"FIN", "Europe", "Finland", "2020-05-15", 6228., 83., 70., 293., 
  6., 4.714, 1124.042, 14.98, 12.634, 52.881, 1.083, 0.851, 0.77, 32., 5.775, 
  118., 21.297, "", "", "", "", 4353., 151365., 27.319, 0.786, 3308., 0.597, 
  0.021, 47.3, "tests performed", "", "", "", "", "", "", "", "", "", 53.7, 
  5.540718*^6, 18.136, 42.8, 21.228, 13.264, 40585.721, "", 153.507, 5.76, 
  18.3, 22.6, "", 3.28, 81.91, 0.938}, {"FIN", "Europe", "Finland", 
  "2020-05-16", 6286., 58., 58., 297., 4., 4.571, 1134.51, 10.468, 10.468, 
  53.603, 0.722, 0.825, 0.76, 30., 5.414, 120., 21.658, "", "", "", "", 
  3450., 154815., 27.941, 0.623, 3399., 0.613, 0.017, 58.6, 
  "tests performed", "", "", "", "", "", "", "", "", "", 53.7, 5.540718*^6, 
  18.136, 42.8, 21.228, 13.264, 40585.721, "", 153.507, 5.76, 18.3, 22.6, "", 
  3.28, 81.91, 0.938}, {"FIN", "Europe", "Finland", "2020-05-17", 6347., 61., 
  55., 298., 1., 4.429, 1145.519, 11.009, 9.927, 53.784, 0.18, 0.799, 0.75, 
  29., 5.234, 118., 21.297, "", "", "", "", 2312., 157127., 28.359, 0.417, 
  3469., 0.626, 0.016, 63.1, "tests performed", "", "", "", "", "", "", "", 
  "", "", 53.7, 5.540718*^6, 18.136, 42.8, 21.228, 13.264, 40585.721, "", 
  153.507, 5.76, 18.3, 22.6, "", 3.28, 81.91, 0.938}, 
 {"FIN", "Europe", "Finland", "2020-05-18", 6380., 33., 56.571, 300., 2., 
  4.143, 1151.475, 5.956, 10.21, 54.145, 0.361, 0.748, 0.74, 34., 6.136, 
  117., 21.116, "", "", "", "", 2360., 159487., 28.785, 0.426, 3491., 0.63, 
  0.016, 61.7, "tests performed", "", "", "", "", "", "", "", "", "", 53.7, 
  5.540718*^6, 18.136, 42.8, 21.228, 13.264, 40585.721, "", 153.507, 5.76, 
  18.3, 22.6, "", 3.28, 81.91, 0.938}, {"FIN", "Europe", "Finland", 
  "2020-05-19", 6399., 19., 56.571, 301., 1., 3.714, 1154.904, 3.429, 10.21, 
  54.325, 0.18, 0.67, 0.73, 25., 4.512, 112., 20.214, "", "", "", "", 4946., 
  164433., 29.677, 0.893, 3618., 0.653, 0.016, 64., "tests performed", "", 
  "", "", "", "", "", "", "", "", 53.7, 5.540718*^6, 18.136, 42.8, 21.228, 
  13.264, 40585.721, "", 153.507, 5.76, 18.3, 22.6, "", 3.28, 81.91, 0.938}, 
 {"FIN", "Europe", "Finland", "2020-05-20", 6443., 44., 55.571, 304., 3., 
  2.857, 1162.846, 7.941, 10.03, 54.867, 0.541, 0.516, 0.73, 20., 3.61, 118., 
  21.297, "", "", "", "", 3696., 168129., 30.344, 0.667, 3573., 0.645, 0.016, 
  64.3, "tests performed", "", "", "", "", "", "", "", "", "", 53.7, 
  5.540718*^6, 18.136, 42.8, 21.228, 13.264, 40585.721, "", 153.507, 5.76, 
  18.3, 22.6, "", 3.28, 81.91, 0.938}, {"FIN", "Europe", "Finland", 
  "2020-05-21", 6493., 50., 49.714, 306., 2., 2.714, 1171.87, 9.024, 8.973, 
  55.227, 0.361, 0.49, 0.72, 22., 3.971, 110., 19.853, "", "", "", "", 2965., 
  171094., 30.879, 0.535, 3440., 0.621, 0.014, 69.2, "tests performed", "", 
  "", "", "", "", "", "", "", "", 53.7, 5.540718*^6, 18.136, 42.8, 21.228, 
  13.264, 40585.721, "", 153.507, 5.76, 18.3, 22.6, "", 3.28, 81.91, 0.938}, 
 {"FIN", "Europe", "Finland", "2020-05-22", 6537., 44., 44.143, 306., 0., 
  1.857, 1179.811, 7.941, 7.967, 55.227, 0., 0.335, 0.72, 21., 3.79, 113., 
  20.394, "", "", "", "", 2216., 173310., 31.279, 0.4, 3135., 0.566, 0.014, 
  71., "tests performed", "", "", "", "", "", "", "", "", "", 53.7, 
  5.540718*^6, 18.136, 42.8, 21.228, 13.264, 40585.721, "", 153.507, 5.76, 
  18.3, 22.6, "", 3.28, 81.91, 0.938}, {"FIN", "Europe", "Finland", 
  "2020-05-23", 6568., 31., 40.286, 306., 0., 1.286, 1185.406, 5.595, 7.271, 
  55.227, 0., 0.232, 0.72, 21., 3.79, 104., 18.77, "", "", "", "", 2630., 
  175940., 31.754, 0.475, 3018., 0.545, 0.013, 74.9, "tests performed", "", 
  "", "", "", "", "", "", "", "", 53.7, 5.540718*^6, 18.136, 42.8, 21.228, 
  13.264, 40585.721, "", 153.507, 5.76, 18.3, 22.6, "", 3.28, 81.91, 0.938}, 
 {"FIN", "Europe", "Finland", "2020-05-24", 6579., 11., 33.143, 307., 1., 
  1.286, 1187.391, 1.985, 5.982, 55.408, 0.18, 0.232, 0.72, 19., 3.429, 106., 
  19.131, "", "", "", "", 1554., 177494., 32.034, 0.28, 2910., 0.525, 0.011, 
  87.8, "tests performed", "", "", "", "", "", "", "", "", "", 53.7, 
  5.540718*^6, 18.136, 42.8, 21.228, 13.264, 40585.721, "", 153.507, 5.76, 
  18.3, 22.6, "", 3.28, 81.91, 0.938}, {"FIN", "Europe", "Finland", 
  "2020-05-25", 6599., 20., 31.286, 308., 1., 1.143, 1191.001, 3.61, 5.647, 
  55.588, 0.18, 0.206, 0.73, 18., 3.249, 104., 18.77, "", "", "", "", 1744., 
  179238., 32.349, 0.315, 2822., 0.509, 0.011, 90.2, "tests performed", "", 
  "", "", "", "", "", "", "", "", 53.7, 5.540718*^6, 18.136, 42.8, 21.228, 
  13.264, 40585.721, "", 153.507, 5.76, 18.3, 22.6, "", 3.28, 81.91, 0.938}, 
 {"FIN", "Europe", "Finland", "2020-05-26", 6628., 29., 32.714, 312., 4., 
  1.571, 1196.235, 5.234, 5.904, 56.31, 0.722, 0.284, 0.74, 11., 1.985, 95., 
  17.146, "", "", "", "", 3638., 182876., 33.006, 0.657, 2635., 0.476, 0.012, 
  80.5, "tests performed", "", "", "", "", "", "", "", "", "", 53.7, 
  5.540718*^6, 18.136, 42.8, 21.228, 13.264, 40585.721, "", 153.507, 5.76, 
  18.3, 22.6, "", 3.28, 81.91, 0.938}, {"FIN", "Europe", "Finland", 
  "2020-05-27", 6692., 64., 35.571, 313., 1., 1.286, 1207.786, 11.551, 6.42, 
  56.491, 0.18, 0.232, 0.75, 11., 1.985, 87., 15.702, "", "", "", "", 2971., 
  185847., 33.542, 0.536, 2531., 0.457, 0.014, 71.2, "tests performed", "", 
  "", "", "", "", "", "", "", "", 53.7, 5.540718*^6, 18.136, 42.8, 21.228, 
  13.264, 40585.721, "", 153.507, 5.76, 18.3, 22.6, "", 3.28, 81.91, 0.938}, 
 {"FIN", "Europe", "Finland", "2020-05-28", 6743., 51., 35.714, 313., 0., 1., 
  1216.99, 9.205, 6.446, 56.491, 0., 0.18, 0.75, 11., 1.985, 83., 14.98, "", 
  "", "", "", 2983., 188830., 34.08, 0.538, 2534., 0.457, 0.014, 71., 
  "tests performed", "", "", "", "", "", "", "", "", "", 53.7, 5.540718*^6, 
  18.136, 42.8, 21.228, 13.264, 40585.721, "", 153.507, 5.76, 18.3, 22.6, "", 
  3.28, 81.91, 0.938}, {"FIN", "Europe", "Finland", "2020-05-29", 6776., 33., 
  34.143, 314., 1., 1.143, 1222.946, 5.956, 6.162, 56.671, 0.18, 0.206, 0.74, 
  10., 1.805, 74., 13.356, "", "", "", "", 2804., 191634., 34.586, 0.506, 
  2618., 0.473, 0.013, 76.7, "tests performed", "", "", "", "", "", "", "", 
  "", "", 48.15, 5.540718*^6, 18.136, 42.8, 21.228, 13.264, 40585.721, "", 
  153.507, 5.76, 18.3, 22.6, "", 3.28, 81.91, 0.938}, 
 {"FIN", "Europe", "Finland", "2020-05-30", 6826., 50., 36.857, 316., 2., 
  1.429, 1231.97, 9.024, 6.652, 57.032, 0.361, 0.258, 0.73, 11., 1.985, 71., 
  12.814, "", "", "", "", 1945., 193579., 34.938, 0.351, 2520., 0.455, 0.015, 
  68.4, "tests performed", "", "", "", "", "", "", "", "", "", 48.15, 
  5.540718*^6, 18.136, 42.8, 21.228, 13.264, 40585.721, "", 153.507, 5.76, 
  18.3, 22.6, "", 3.28, 81.91, 0.938}, {"FIN", "Europe", "Finland", 
  "2020-05-31", 6859., 33., 40., 320., 4., 1.857, 1237.926, 5.956, 7.219, 
  57.754, 0.722, 0.335, 0.72, 10., 1.805, 68., 12.273, "", "", "", "", 1295., 
  194874., 35.171, 0.234, 2483., 0.448, 0.016, 62.1, "tests performed", "", 
  "", "", "", "", "", "", "", "", 48.15, 5.540718*^6, 18.136, 42.8, 21.228, 
  13.264, 40585.721, "", 153.507, 5.76, 18.3, 22.6, "", 3.28, 81.91, 0.938}, 
 {"FIN", "Europe", "Finland", "2020-06-01", 6885., 26., 40.857, 318., -2., 
  1.429, 1242.619, 4.693, 7.374, 57.393, -0.361, 0.258, 0.71, 9., 1.624, 68., 
  12.273, "", "", "", "", 1685., 196559., 35.475, 0.304, 2474., 0.447, 0.017, 
  60.6, "tests performed", "", "", "", "", "", "", "", "", "", 44.44, 
  5.540718*^6, 18.136, 42.8, 21.228, 13.264, 40585.721, "", 153.507, 5.76, 
  18.3, 22.6, "", 3.28, 81.91, 0.938}, {"FIN", "Europe", "Finland", 
  "2020-06-02", 6887., 2., 37., 320., 2., 1.143, 1242.98, 0.361, 6.678, 
  57.754, 0.361, 0.206, 0.69, 9., 1.624, 62., 11.19, "", "", "", "", 2875., 
  199434., 35.994, 0.519, 2365., 0.427, 0.016, 63.9, "tests performed", "", 
  "", "", "", "", "", "", "", "", 44.44, 5.540718*^6, 18.136, 42.8, 21.228, 
  13.264, 40585.721, "", 153.507, 5.76, 18.3, 22.6, "", 3.28, 81.91, 0.938}, 
 {"FIN", "Europe", "Finland", "2020-06-03", 6911., 24., 31.286, 321., 1., 
  1.143, 1247.311, 4.332, 5.647, 57.935, 0.18, 0.206, 0.68, 7., 1.263, 51., 
  9.205, "", "", "", "", 2860., 202294., 36.51, 0.516, 2350., 0.424, 0.013, 
  75.1, "tests performed", "", "", "", "", "", "", "", "", "", 44.44, 
  5.540718*^6, 18.136, 42.8, 21.228, 13.264, 40585.721, "", 153.507, 5.76, 
  18.3, 22.6, "", 3.28, 81.91, 0.938}, {"FIN", "Europe", "Finland", 
  "2020-06-04", 6911., 0., 24., 322., 1., 1.286, 1247.311, 0., 4.332, 58.115, 
  0.18, 0.232, 0.68, 7., 1.263, 50., 9.024, "", "", "", "", 2798., 205092., 
  37.015, 0.505, 2323., 0.419, 0.01, 96.8, "tests performed", "", "", "", "", 
  "", "", "", "", "", 44.44, 5.540718*^6, 18.136, 42.8, 21.228, 13.264, 
  40585.721, "", 153.507, 5.76, 18.3, 22.6, "", 3.28, 81.91, 0.938}, 
 {"FIN", "Europe", "Finland", "2020-06-05", 6941., 30., 23.571, 322., 0., 
  1.143, 1252.726, 5.414, 4.254, 58.115, 0., 0.206, 0.68, 8., 1.444, 51., 
  9.205, "", "", "", "", 2321., 207413., 37.434, 0.419, 2254., 0.407, 0.01, 
  95.6, "tests performed", "", "", "", "", "", "", "", "", "", 44.44, 
  5.540718*^6, 18.136, 42.8, 21.228, 13.264, 40585.721, "", 153.507, 5.76, 
  18.3, 22.6, "", 3.28, 81.91, 0.938}, {"FIN", "Europe", "Finland", 
  "2020-06-06", 6964., 23., 19.714, 322., 0., 0.857, 1256.877, 4.151, 3.558, 
  58.115, 0., 0.155, 0.69, 7., 1.263, 39., 7.039, "", "", "", "", 2042., 
  209455., 37.803, 0.369, 2268., 0.409, 0.009, 115., "tests performed", "", 
  "", "", "", "", "", "", "", "", 44.44, 5.540718*^6, 18.136, 42.8, 21.228, 
  13.264, 40585.721, "", 153.507, 5.76, 18.3, 22.6, "", 3.28, 81.91, 0.938}, 
 {"FIN", "Europe", "Finland", "2020-06-07", 6981., 17., 17.429, 323., 1., 
  0.429, 1259.945, 3.068, 3.146, 58.296, 0.18, 0.077, 0.69, 6., 1.083, 40., 
  7.219, "", "", "", "", 962., 210417., 37.976, 0.174, 2220., 0.401, 0.008, 
  127.4, "tests performed", "", "", "", "", "", "", "", "", "", 44.44, 
  5.540718*^6, 18.136, 42.8, 21.228, 13.264, 40585.721, "", 153.507, 5.76, 
  18.3, 22.6, "", 3.28, 81.91, 0.938}, {"FIN", "Europe", "Finland", 
  "2020-06-08", 7001., 20., 16.571, 323., 0., 0.714, 1263.555, 3.61, 2.991, 
  58.296, 0., 0.129, 0.69, 6., 1.083, 38., 6.858, "", "", "", "", 1842., 
  212259., 38.309, 0.332, 2243., 0.405, 0.007, 135.4, "tests performed", "", 
  "", "", "", "", "", "", "", "", 44.44, 5.540718*^6, 18.136, 42.8, 21.228, 
  13.264, 40585.721, "", 153.507, 5.76, 18.3, 22.6, "", 3.28, 81.91, 0.938}, 
 {"FIN", "Europe", "Finland", "2020-06-09", 7025., 24., 19.714, 324., 1., 
  0.571, 1267.886, 4.332, 3.558, 58.476, 0.18, 0.103, 0.69, 4., 0.722, 28., 
  5.053, "", "", "", "", 2950., 215209., 38.841, 0.532, 2254., 0.407, 0.009, 
  114.3, "tests performed", "", "", "", "", "", "", "", "", "", 44.44, 
  5.540718*^6, 18.136, 42.8, 21.228, 13.264, 40585.721, "", 153.507, 5.76, 
  18.3, 22.6, "", 3.28, 81.91, 0.938}, {"FIN", "Europe", "Finland", 
  "2020-06-10", 7040., 15., 18.429, 324., 0., 0.429, 1270.593, 2.707, 3.326, 
  58.476, 0., 0.077, 0.68, 4., 0.722, 28., 5.053, "", "", "", "", 2956., 
  218165., 39.375, 0.534, 2267., 0.409, 0.008, 123., "tests performed", "", 
  "", "", "", "", "", "", "", "", 44.44, 5.540718*^6, 18.136, 42.8, 21.228, 
  13.264, 40585.721, "", 153.507, 5.76, 18.3, 22.6, "", 3.28, 81.91, 0.938}, 
 {"FIN", "Europe", "Finland", "2020-06-11", 7064., 24., 21.857, 325., 1., 
  0.429, 1274.925, 4.332, 3.945, 58.657, 0.18, 0.077, 0.67, 4., 0.722, 25., 
  4.512, "", "", "", "", 2973., 221138., 39.911, 0.537, 2292., 0.414, 0.01, 
  104.9, "tests performed", "", "", "", "", "", "", "", "", "", 44.44, 
  5.540718*^6, 18.136, 42.8, 21.228, 13.264, 40585.721, "", 153.507, 5.76, 
  18.3, 22.6, "", 3.28, 81.91, 0.938}, {"FIN", "Europe", "Finland", 
  "2020-06-12", 7073., 9., 18.857, 325., 0., 0.429, 1276.549, 1.624, 3.403, 
  58.657, 0., 0.077, 0.66, 3., 0.541, 23., 4.151, "", "", "", "", 2496., 
  223634., 40.362, 0.45, 2317., 0.418, 0.008, 122.9, "tests performed", "", 
  "", "", "", "", "", "", "", "", 44.44, 5.540718*^6, 18.136, 42.8, 21.228, 
  13.264, 40585.721, "", 153.507, 5.76, 18.3, 22.6, "", 3.28, 81.91, 0.938}, 
 {"FIN", "Europe", "Finland", "2020-06-13", 7087., 14., 17.571, 325., 0., 
  0.429, 1279.076, 2.527, 3.171, 58.657, 0., 0.077, 0.66, 2., 0.361, 26., 
  4.693, "", "", "", "", 1553., 225187., 40.642, 0.28, 2247., 0.406, 0.008, 
  127.9, "tests performed", "", "", "", "", "", "", "", "", "", 44.44, 
  5.540718*^6, 18.136, 42.8, 21.228, 13.264, 40585.721, "", 153.507, 5.76, 
  18.3, 22.6, "", 3.28, 81.91, 0.938}, {"FIN", "Europe", "Finland", 
  "2020-06-14", 7104., 17., 17.571, 326., 1., 0.429, 1282.144, 3.068, 3.171, 
  58.837, 0.18, 0.077, 0.66, 1., 0.18, 26., 4.693, "", "", "", "", 826., 
  226013., 40.791, 0.149, 2228., 0.402, 0.008, 126.8, "tests performed", "", 
  "", "", "", "", "", "", "", "", 44.44, 5.540718*^6, 18.136, 42.8, 21.228, 
  13.264, 40585.721, "", 153.507, 5.76, 18.3, 22.6, "", 3.28, 81.91, 0.938}, 
 {"FIN", "Europe", "Finland", "2020-06-15", 7108., 4., 15.286, 326., 0., 
  0.429, 1282.866, 0.722, 2.759, 58.837, 0., 0.077, 0.65, 3., 0.541, 22., 
  3.971, "", "", "", "", 1899., 227912., 41.134, 0.343, 2236., 0.404, 0.007, 
  146.3, "tests performed", "", "", "", "", "", "", "", "", "", 35.19, 
  5.540718*^6, 18.136, 42.8, 21.228, 13.264, 40585.721, "", 153.507, 5.76, 
  18.3, 22.6, "", 3.28, 81.91, 0.938}, {"FIN", "Europe", "Finland", 
  "2020-06-16", 7112., 4., 12.429, 326., 0., 0.286, 1283.588, 0.722, 2.243, 
  58.837, 0., 0.052, 0.65, 2., 0.361, 22., 3.971, "", "", "", "", 2991., 
  230903., 41.674, 0.54, 2242., 0.405, 0.006, 180.4, "tests performed", "", 
  "", "", "", "", "", "", "", "", 35.19, 5.540718*^6, 18.136, 42.8, 21.228, 
  13.264, 40585.721, "", 153.507, 5.76, 18.3, 22.6, "", 3.28, 81.91, 0.938}, 
 {"FIN", "Europe", "Finland", "2020-06-17", 7117., 5., 11., 326., 0., 0.286, 
  1284.491, 0.902, 1.985, 58.837, 0., 0.052, 0.65, 2., 0.361, 26., 4.693, "", 
  "", "", "", 2730., 233633., 42.167, 0.493, 2210., 0.399, 0.005, 200.9, 
  "tests performed", "", "", "", "", "", "", "", "", "", 35.19, 5.540718*^6, 
  18.136, 42.8, 21.228, 13.264, 40585.721, "", 153.507, 5.76, 18.3, 22.6, "", 
  3.28, 81.91, 0.938}, {"FIN", "Europe", "Finland", "2020-06-18", 7119., 2., 
  7.857, 326., 0., 0.143, 1284.852, 0.361, 1.418, 58.837, 0., 0.026, 0.66, 
  "", "", "", "", "", "", "", "", 2069., 235702., 42.54, 0.373, 2081., 0.376, 
  0.004, 264.9, "tests performed", "", "", "", "", "", "", "", "", "", 35.19, 
  5.540718*^6, 18.136, 42.8, 21.228, 13.264, 40585.721, "", 153.507, 5.76, 
  18.3, 22.6, "", 3.28, 81.91, 0.938}, {"FIN", "Europe", "Finland", 
  "2020-06-19", 7133., 14., 8.571, 326., 0., 0.143, 1287.378, 2.527, 1.547, 
  58.837, 0., 0.026, 0.68, "", "", "", "", "", "", "", "", 1440., 237142., 
  42.8, 0.26, 1930., 0.348, 0.004, 225.2, "tests performed", "", "", "", "", 
  "", "", "", "", "", 35.19, 5.540718*^6, 18.136, 42.8, 21.228, 13.264, 
  40585.721, "", 153.507, 5.76, 18.3, 22.6, "", 3.28, 81.91, 0.938}, 
 {"FIN", "Europe", "Finland", "2020-06-20", 7142., 9., 7.857, 326., 0., 
  0.143, 1289.003, 1.624, 1.418, 58.837, 0., 0.026, 0.69, "", "", "", "", "", 
  "", "", "", 747., 237889., 42.935, 0.135, 1815., 0.328, 0.004, 231., 
  "tests performed", "", "", "", "", "", "", "", "", "", 35.19, 5.540718*^6, 
  18.136, 42.8, 21.228, 13.264, 40585.721, "", 153.507, 5.76, 18.3, 22.6, "", 
  3.28, 81.91, 0.938}, {"FIN", "Europe", "Finland", "2020-06-21", 7143., 1., 
  5.571, 326., 0., 0., 1289.183, 0.18, 1.006, 58.837, 0., 0., 0.71, "", "", 
  "", "", "", "", "", "", 687., 238576., 43.059, 0.124, 1795., 0.324, 0.003, 
  322.2, "tests performed", "", "", "", "", "", "", "", "", "", 35.19, 
  5.540718*^6, 18.136, 42.8, 21.228, 13.264, 40585.721, "", 153.507, 5.76, 
  18.3, 22.6, "", 3.28, 81.91, 0.938}, {"FIN", "Europe", "Finland", 
  "2020-06-22", 7144., 1., 5.143, 327., 1., 0.143, 1289.364, 0.18, 0.928, 
  59.018, 0.18, 0.026, 0.74, 2., 0.361, 21., 3.79, "", "", "", "", 1604., 
  240180., 43.348, 0.289, 1753., 0.316, 0.003, 340.9, "tests performed", "", 
  "", "", "", "", "", "", "", "", 35.19, 5.540718*^6, 18.136, 42.8, 21.228, 
  13.264, 40585.721, "", 153.507, 5.76, 18.3, 22.6, "", 3.28, 81.91, 0.938}, 
 {"FIN", "Europe", "Finland", "2020-06-23", 7155., 11., 6.143, 327., 0., 
  0.143, 1291.349, 1.985, 1.109, 59.018, 0., 0.026, 0.76, "", "", "", "", "", 
  "", "", "", 2635., 242815., 43.824, 0.476, 1702., 0.307, 0.004, 277.1, 
  "tests performed", "", "", "", "", "", "", "", "", "", 35.19, 5.540718*^6, 
  18.136, 42.8, 21.228, 13.264, 40585.721, "", 153.507, 5.76, 18.3, 22.6, "", 
  3.28, 81.91, 0.938}, {"FIN", "Europe", "Finland", "2020-06-24", 7167., 12., 
  7.143, 327., 0., 0.143, 1293.515, 2.166, 1.289, 59.018, 0., 0.026, 0.79, 
  2., 0.361, 22., 3.971, "", "", "", "", 2330., 245145., 44.244, 0.421, 
  1645., 0.297, 0.004, 230.3, "tests performed", "", "", "", "", "", "", "", 
  "", "", 35.19, 5.540718*^6, 18.136, 42.8, 21.228, 13.264, 40585.721, "", 
  153.507, 5.76, 18.3, 22.6, "", 3.28, 81.91, 0.938}, 
 {"FIN", "Europe", "Finland", "2020-06-25", 7172., 5., 7.571, 327., 0., 
  0.143, 1294.417, 0.902, 1.367, 59.018, 0., 0.026, 0.81, "", "", "", "", "", 
  "", "", "", 2693., 247838., 44.73, 0.486, 1734., 0.313, 0.004, 229., 
  "tests performed", "", "", "", "", "", "", "", "", "", 35.19, 5.540718*^6, 
  18.136, 42.8, 21.228, 13.264, 40585.721, "", 153.507, 5.76, 18.3, 22.6, "", 
  3.28, 81.91, 0.938}, {"FIN", "Europe", "Finland", "2020-06-26", 7191., 19., 
  8.286, 328., 1., 0.286, 1297.846, 3.429, 1.495, 59.198, 0.18, 0.052, 0.83, 
  1., 0.18, 24., 4.332, "", "", "", "", 2176., 250014., 45.123, 0.393, 1839., 
  0.332, 0.005, 221.9, "tests performed", "", "", "", "", "", "", "", "", "", 
  35.19, 5.540718*^6, 18.136, 42.8, 21.228, 13.264, 40585.721, "", 153.507, 
  5.76, 18.3, 22.6, "", 3.28, 81.91, 0.938}, {"FIN", "Europe", "Finland", 
  "2020-06-27", 7198., 7., 8., 328., 0., 0.286, 1299.11, 1.263, 1.444, 
  59.198, 0., 0.052, 0.83, "", "", "", "", "", "", "", "", 1556., 251570., 
  45.404, 0.281, 1954., 0.353, 0.004, 244.2, "tests performed", "", "", "", 
  "", "", "", "", "", "", 35.19, 5.540718*^6, 18.136, 42.8, 21.228, 13.264, 
  40585.721, "", 153.507, 5.76, 18.3, 22.6, "", 3.28, 81.91, 0.938}, 
 {"FIN", "Europe", "Finland", "2020-06-28", 7198., 0., 7.857, 328., 0., 
  0.286, 1299.11, 0., 1.418, 59.198, 0., 0.052, 0.84, "", "", "", "", "", "", 
  "", "", 965., 252535., 45.578, 0.174, 1994., 0.36, 0.004, 253.8, 
  "tests performed", "", "", "", "", "", "", "", "", "", 35.19, 5.540718*^6, 
  18.136, 42.8, 21.228, 13.264, 40585.721, "", 153.507, 5.76, 18.3, 22.6, "", 
  3.28, 81.91, 0.938}, {"FIN", "Europe", "Finland", "2020-06-29", 7209., 11., 
  9.286, 328., 0., 0.143, 1301.095, 1.985, 1.676, 59.198, 0., 0.026, 0.86, 
  0., 0., 23., 4.151, "", "", "", "", 1696., 254231., 45.884, 0.306, 2007., 
  0.362, 0.005, 216.1, "tests performed", "", "", "", "", "", "", "", "", "", 
  35.19, 5.540718*^6, 18.136, 42.8, 21.228, 13.264, 40585.721, "", 153.507, 
  5.76, 18.3, 22.6, "", 3.28, 81.91, 0.938}, {"FIN", "Europe", "Finland", 
  "2020-06-30", 7214., 5., 8.429, 328., 0., 0.143, 1301.997, 0.902, 1.521, 
  59.198, 0., 0.026, 0.87, "", "", "", "", "", "", "", "", 2834., 257065., 
  46.396, 0.511, 2036., 0.367, 0.004, 241.5, "tests performed", "", "", "", 
  "", "", "", "", "", "", 35.19, 5.540718*^6, 18.136, 42.8, 21.228, 13.264, 
  40585.721, "", 153.507, 5.76, 18.3, 22.6, "", 3.28, 81.91, 0.938}, 
 {"FIN", "Europe", "Finland", "2020-07-01", 7236., 22., 9.857, 328., 0., 
  0.143, 1305.968, 3.971, 1.779, 59.198, 0., 0.026, 0.88, 0., 0., 24., 4.332, 
  "", "", "", "", 2776., 259841., 46.897, 0.501, 2099., 0.379, 0.005, 212.9, 
  "tests performed", "", "", "", "", "", "", "", "", "", 35.19, 5.540718*^6, 
  18.136, 42.8, 21.228, 13.264, 40585.721, "", 153.507, 5.76, 18.3, 22.6, "", 
  3.28, 81.91, 0.938}, {"FIN", "Europe", "Finland", "2020-07-02", 7241., 5., 
  9.857, 328., 0., 0.143, 1306.87, 0.902, 1.779, 59.198, 0., 0.026, 0.87, "", 
  "", "", "", "", "", "", "", 3769., 263610., 47.577, 0.68, 2253., 0.407, 
  0.004, 228.6, "tests performed", "", "", "", "", "", "", "", "", "", 35.19, 
  5.540718*^6, 18.136, 42.8, 21.228, 13.264, 40585.721, "", 153.507, 5.76, 
  18.3, 22.6, "", 3.28, 81.91, 0.938}, {"FIN", "Europe", "Finland", 
  "2020-07-03", 7242., 1., 7.286, 329., 1., 0.143, 1307.051, 0.18, 1.315, 
  59.379, 0.18, 0.026, 0.87, 0., 0., 20., 3.61, "", "", "", "", 3240., 
  266850., 48.162, 0.585, 2405., 0.434, 0.003, 330.1, "tests performed", "", 
  "", "", "", "", "", "", "", "", 35.19, 5.540718*^6, 18.136, 42.8, 21.228, 
  13.264, 40585.721, "", 153.507, 5.76, 18.3, 22.6, "", 3.28, 81.91, 0.938}, 
 {"FIN", "Europe", "Finland", "2020-07-04", 7248., 6., 7.143, 329., 0., 
  0.143, 1308.134, 1.083, 1.289, 59.379, 0., 0.026, 0.88, "", "", "", "", "", 
  "", "", "", 2645., 269495., 48.639, 0.477, 2561., 0.462, 0.003, 358.5, 
  "tests performed", "", "", "", "", "", "", "", "", "", 35.19, 5.540718*^6, 
  18.136, 42.8, 21.228, 13.264, 40585.721, "", 153.507, 5.76, 18.3, 22.6, "", 
  3.28, 81.91, 0.938}, {"FIN", "Europe", "Finland", "2020-07-05", 7253., 5., 
  7.857, 329., 0., 0.143, 1309.036, 0.902, 1.418, 59.379, 0., 0.026, 0.89, 
  "", "", "", "", "", "", "", "", 1314., 270809., 48.876, 0.237, 2611., 
  0.471, 0.003, 332.3, "tests performed", "", "", "", "", "", "", "", "", "", 
  35.19, 5.540718*^6, 18.136, 42.8, 21.228, 13.264, 40585.721, "", 153.507, 
  5.76, 18.3, 22.6, "", 3.28, 81.91, 0.938}, {"FIN", "Europe", "Finland", 
  "2020-07-06", 7257., 4., 6.857, 329., 0., 0.143, 1309.758, 0.722, 1.238, 
  59.379, 0., 0.026, 0.9, 1., 0.18, 19., 3.429, "", "", "", "", 2239., 
  273048., 49.28, 0.404, 2688., 0.485, 0.003, 392., "tests performed", "", 
  "", "", "", "", "", "", "", "", 35.19, 5.540718*^6, 18.136, 42.8, 21.228, 
  13.264, 40585.721, "", 153.507, 5.76, 18.3, 22.6, "", 3.28, 81.91, 0.938}, 
 {"FIN", "Europe", "Finland", "2020-07-07", 7262., 5., 6.857, 329., 0., 
  0.143, 1310.66, 0.902, 1.238, 59.379, 0., 0.026, 0.92, "", "", "", "", "", 
  "", "", "", 4548., 277596., 50.101, 0.821, 2933., 0.529, 0.002, 427.7, 
  "tests performed", "", "", "", "", "", "", "", "", "", 35.19, 5.540718*^6, 
  18.136, 42.8, 21.228, 13.264, 40585.721, "", 153.507, 5.76, 18.3, 22.6, "", 
  3.28, 81.91, 0.938}, {"FIN", "Europe", "Finland", "2020-07-08", 7265., 3., 
  4.143, 329., 0., 0.143, 1311.202, 0.541, 0.748, 59.379, 0., 0.026, 0.94, 
  2., 0.361, 19., 3.429, "", "", "", "", 4400., 281996., 50.895, 0.794, 
  3165., 0.571, 0.001, 763.9, "tests performed", "", "", "", "", "", "", "", 
  "", "", 35.19, 5.540718*^6, 18.136, 42.8, 21.228, 13.264, 40585.721, "", 
  153.507, 5.76, 18.3, 22.6, "", 3.28, 81.91, 0.938}, 
 {"FIN", "Europe", "Finland", "2020-07-09", 7273., 8., 4.571, 329., 0., 
  0.143, 1312.646, 1.444, 0.825, 59.379, 0., 0.026, 0.97, "", "", "", "", "", 
  "", "", "", 4876., 286872., 51.775, 0.88, 3323., 0.6, 0.001, 727., 
  "tests performed", "", "", "", "", "", "", "", "", "", 40.74, 5.540718*^6, 
  18.136, 42.8, 21.228, 13.264, 40585.721, "", 153.507, 5.76, 18.3, 22.6, "", 
  3.28, 81.91, 0.938}, {"FIN", "Europe", "Finland", "2020-07-10", 7279., 6., 
  5.286, 329., 0., 0., 1313.729, 1.083, 0.954, 59.379, 0., 0., 1., 0., 0., 
  6., 1.083, "", "", "", "", 4389., 291261., 52.567, 0.792, 3487., 0.629, 
  0.002, 659.7, "tests performed", "", "", "", "", "", "", "", "", "", 40.74, 
  5.540718*^6, 18.136, 42.8, 21.228, 13.264, 40585.721, "", 153.507, 5.76, 
  18.3, 22.6, "", 3.28, 81.91, 0.938}, {"FIN", "Europe", "Finland", 
  "2020-07-11", 7291., 12., 6.143, 329., 0., 0., 1315.894, 2.166, 1.109, 
  59.379, 0., 0., 1.03, "", "", "", "", "", "", "", "", 3296., 294557., 
  53.162, 0.595, 3580., 0.646, 0.002, 582.8, "tests performed", "", "", "", 
  "", "", "", "", "", "", 40.74, 5.540718*^6, 18.136, 42.8, 21.228, 13.264, 
  40585.721, "", 153.507, 5.76, 18.3, 22.6, "", 3.28, 81.91, 0.938}, 
 {"FIN", "Europe", "Finland", "2020-07-12", 7294., 3., 5.857, 329., 0., 0., 
  1316.436, 0.541, 1.057, 59.379, 0., 0., 1.05, "", "", "", "", "", "", "", 
  "", 2332., 296889., 53.583, 0.421, 3726., 0.672, 0.002, 636.2, 
  "tests performed", "", "", "", "", "", "", "", "", "", 40.74, 5.540718*^6, 
  18.136, 42.8, 21.228, 13.264, 40585.721, "", 153.507, 5.76, 18.3, 22.6, "", 
  3.28, 81.91, 0.938}, {"FIN", "Europe", "Finland", "2020-07-13", 7295., 1., 
  5.429, 329., 0., 0., 1316.616, 0.18, 0.98, 59.379, 0., 0., 1.08, 1., 0.18, 
  8., 1.444, "", "", "", "", 3102., 299991., 54.143, 0.56, 3849., 0.695, 
  0.001, 709., "tests performed", "", "", "", "", "", "", "", "", "", 40.74, 
  5.540718*^6, 18.136, 42.8, 21.228, 13.264, 40585.721, "", 153.507, 5.76, 
  18.3, 22.6, "", 3.28, 81.91, 0.938}, {"FIN", "Europe", "Finland", 
  "2020-07-14", 7301., 6., 5.571, 329., 0., 0., 1317.699, 1.083, 1.006, 
  59.379, 0., 0., 1.11, "", "", "", "", "", "", "", "", 5351., 305342., 
  55.109, 0.966, 3964., 0.715, 0.001, 711.5, "tests performed", "", "", "", 
  "", "", "", "", "", "", 40.74, 5.540718*^6, 18.136, 42.8, 21.228, 13.264, 
  40585.721, "", 153.507, 5.76, 18.3, 22.6, "", 3.28, 81.91, 0.938}, 
 {"FIN", "Europe", "Finland", "2020-07-15", 7296., -5., 4.429, 328., -1., 
  -0.143, 1316.797, -0.902, 0.799, 59.198, -0.18, -0.026, 1.15, 0., 0., 7., 
  1.263, "", "", "", "", 5431., 310773., 56.089, 0.98, 4111., 0.742, 0.001, 
  928.2, "tests performed", "", "", "", "", "", "", "", "", "", 40.74, 
  5.540718*^6, 18.136, 42.8, 21.228, 13.264, 40585.721, "", 153.507, 5.76, 
  18.3, 22.6, "", 3.28, 81.91, 0.938}, {"FIN", "Europe", "Finland", 
  "2020-07-16", 7293., -3., 2.857, 328., 0., -0.143, 1316.255, -0.541, 0.516, 
  59.198, 0., -0.026, 1.19, "", "", "", "", "", "", "", "", 4972., 315745., 
  56.986, 0.897, 4125., 0.744, 0.001, 1443.8, "tests performed", "", "", "", 
  "", "", "", "", "", "", 40.74, 5.540718*^6, 18.136, 42.8, 21.228, 13.264, 
  40585.721, "", 153.507, 5.76, 18.3, 22.6, "", 3.28, 81.91, 0.938}, 
 {"FIN", "Europe", "Finland", "2020-07-17", 7301., 8., 3.143, 328., 0., 
  -0.143, 1317.699, 1.444, 0.567, 59.198, 0., -0.026, 1.22, 1., 0.18, 6., 
  1.083, "", "", "", "", 5108., 320853., 57.908, 0.922, 4227., 0.763, 0.001, 
  1344.9, "tests performed", "", "", "", "", "", "", "", "", "", 35.19, 
  5.540718*^6, 18.136, 42.8, 21.228, 13.264, 40585.721, "", 153.507, 5.76, 
  18.3, 22.6, "", 3.28, 81.91, 0.938}, {"FIN", "Europe", "Finland", 
  "2020-07-18", 7318., 17., 3.857, 328., 0., -0.143, 1320.767, 3.068, 0.696, 
  59.198, 0., -0.026, 1.26, "", "", "", "", "", "", "", "", 4131., 324984., 
  58.654, 0.746, 4347., 0.785, 0.001, 1127., "tests performed", "", "", "", 
  "", "", "", "", "", "", 35.19, 5.540718*^6, 18.136, 42.8, 21.228, 13.264, 
  40585.721, "", 153.507, 5.76, 18.3, 22.6, "", 3.28, 81.91, 0.938}, 
 {"FIN", "Europe", "Finland", "2020-07-19", 7335., 17., 5.857, 328., 0., 
  -0.143, 1323.836, 3.068, 1.057, 59.198, 0., -0.026, 1.27, "", "", "", "", 
  "", "", "", "", 2136., 327120., 59.039, 0.386, 4319., 0.78, 0.001, 737.4, 
  "tests performed", "", "", "", "", "", "", "", "", "", 35.19, 5.540718*^6, 
  18.136, 42.8, 21.228, 13.264, 40585.721, "", 153.507, 5.76, 18.3, 22.6, "", 
  3.28, 81.91, 0.938}, {"FIN", "Europe", "Finland", "2020-07-20", 7340., 5., 
  6.429, 328., 0., -0.143, 1324.738, 0.902, 1.16, 59.198, 0., -0.026, 1.25, 
  1., 0.18, 6., 1.083, "", "", "", "", 3296., 330416., 59.634, 0.595, 4346., 
  0.784, 0.001, 676., "tests performed", "", "", "", "", "", "", "", "", "", 
  35.19, 5.540718*^6, 18.136, 42.8, 21.228, 13.264, 40585.721, "", 153.507, 
  5.76, 18.3, 22.6, "", 3.28, 81.91, 0.938}, {"FIN", "Europe", "Finland", 
  "2020-07-21", 7351., 11., 7.143, 328., 0., -0.143, 1326.723, 1.985, 1.289, 
  59.198, 0., -0.026, 1.24, 1., 0.18, 6., 1.083, "", "", "", "", 5462., 
  335878., 60.62, 0.986, 4362., 0.787, 0.002, 610.7, "tests performed", "", 
  "", "", "", "", "", "", "", "", 35.19, 5.540718*^6, 18.136, 42.8, 21.228, 
  13.264, 40585.721, "", 153.507, 5.76, 18.3, 22.6, "", 3.28, 81.91, 0.938}, 
 {"FIN", "Europe", "Finland", "2020-07-22", 7362., 11., 9.429, 328., 0., 0., 
  1328.709, 1.985, 1.702, 59.198, 0., 0., 1.22, 0., 0., 4., 0.722, "", "", 
  "", "", 5042., 340920., 61.53, 0.91, 4307., 0.777, 0.002, 456.8, 
  "tests performed", "", "", "", "", "", "", "", "", "", 35.19, 5.540718*^6, 
  18.136, 42.8, 21.228, 13.264, 40585.721, "", 153.507, 5.76, 18.3, 22.6, "", 
  3.28, 81.91, 0.938}, {"FIN", "Europe", "Finland", "2020-07-23", 7372., 10., 
  11.286, 328., 0., 0., 1330.513, 1.805, 2.037, 59.198, 0., 0., 1.21, "", "", 
  "", "", "", "", "", "", 5477., 346397., 62.518, 0.989, 4379., 0.79, 0.003, 
  388., "tests performed", "", "", "", "", "", "", "", "", "", 35.19, 
  5.540718*^6, 18.136, 42.8, 21.228, 13.264, 40585.721, "", 153.507, 5.76, 
  18.3, 22.6, "", 3.28, 81.91, 0.938}, {"FIN", "Europe", "Finland", 
  "2020-07-24", 7380., 8., 11.286, 329., 1., 0.143, 1331.957, 1.444, 2.037, 
  59.379, 0.18, 0.026, 1.19, 0., 0., 4., 0.722, "", "", "", "", 4752., 
  351149., 63.376, 0.858, 4328., 0.781, 0.003, 383.5, "tests performed", "", 
  "", "", "", "", "", "", "", "", 35.19, 5.540718*^6, 18.136, 42.8, 21.228, 
  13.264, 40585.721, "", 153.507, 5.76, 18.3, 22.6, "", 3.28, 81.91, 0.938}, 
 {"FIN", "Europe", "Finland", "2020-07-25", 7388., 8., 10., 329., 0., 0.143, 
  1333.401, 1.444, 1.805, 59.379, 0., 0.026, 1.18, "", "", "", "", "", "", 
  "", "", 3760., 354909., 64.055, 0.679, 4275., 0.772, 0.002, 427.5, 
  "tests performed", "", "", "", "", "", "", "", "", "", 35.19, 5.540718*^6, 
  18.136, 42.8, 21.228, 13.264, 40585.721, "", 153.507, 5.76, 18.3, 22.6, "", 
  3.28, 81.91, 0.938}, {"FIN", "Europe", "Finland", "2020-07-26", 7393., 5., 
  8.286, 329., 0., 0.143, 1334.304, 0.902, 1.495, 59.379, 0., 0.026, 1.18, 
  "", "", "", "", "", "", "", "", 2285., 357194., 64.467, 0.412, 4296., 
  0.775, 0.002, 518.5, "tests performed", "", "", "", "", "", "", "", "", "", 
  35.19, 5.540718*^6, 18.136, 42.8, 21.228, 13.264, 40585.721, "", 153.507, 
  5.76, 18.3, 22.6, "", 3.28, 81.91, 0.938}, {"FIN", "Europe", "Finland", 
  "2020-07-27", 7398., 5., 8.286, 329., 0., 0.143, 1335.206, 0.902, 1.495, 
  59.379, 0., 0.026, 1.19, 0., 0., 5., 0.902, "", "", "", "", 3403., 360597., 
  65.081, 0.614, 4312., 0.778, 0.002, 520.4, "tests performed", "", "", "", 
  "", "", "", "", "", "", 35.19, 5.540718*^6, 18.136, 42.8, 21.228, 13.264, 
  40585.721, "", 153.507, 5.76, 18.3, 22.6, "", 3.28, 81.91, 0.938}, 
 {"FIN", "Europe", "Finland", "2020-07-28", 7404., 6., 7.571, 329., 0., 
  0.143, 1336.289, 1.083, 1.367, 59.379, 0., 0.026, 1.2, "", "", "", "", "", 
  "", "", "", 5743., 366340., 66.118, 1.037, 4352., 0.785, 0.002, 574.8, 
  "tests performed", "", "", "", "", "", "", "", "", "", 35.19, 5.540718*^6, 
  18.136, 42.8, 21.228, 13.264, 40585.721, "", 153.507, 5.76, 18.3, 22.6, "", 
  3.28, 81.91, 0.938}, {"FIN", "Europe", "Finland", "2020-07-29", 7414., 10., 
  7.429, 329., 0., 0.143, 1338.094, 1.805, 1.341, 59.379, 0., 0.026, 1.21, 
  0., 0., 4., 0.722, "", "", "", "", 5539., 371879., 67.117, 1., 4423., 
  0.798, 0.002, 595.4, "tests performed", "", "", "", "", "", "", "", "", "", 
  35.19, 5.540718*^6, 18.136, 42.8, 21.228, 13.264, 40585.721, "", 153.507, 
  5.76, 18.3, 22.6, "", 3.28, 81.91, 0.938}, {"FIN", "Europe", "Finland", 
  "2020-07-30", 7423., 9., 7.286, 329., 0., 0.143, 1339.718, 1.624, 1.315, 
  59.379, 0., 0.026, 1.23, "", "", "", "", "", "", "", "", 5635., 377514., 
  68.134, 1.017, 4445., 0.802, 0.002, 610.1, "tests performed", "", "", "", 
  "", "", "", "", "", "", 35.19, 5.540718*^6, 18.136, 42.8, 21.228, 13.264, 
  40585.721, "", 153.507, 5.76, 18.3, 22.6, "", 3.28, 81.91, 0.938}, 
 {"FIN", "Europe", "Finland", "2020-07-31", 7432., 9., 7.429, 329., 0., 0., 
  1341.342, 1.624, 1.341, 59.379, 0., 0., 1.26, 0., 0., 8., 1.444, "", "", 
  "", "", 5555., 383069., 69.137, 1.003, 4560., 0.823, 0.002, 613.8, 
  "tests performed", "", "", "", "", "", "", "", "", "", 35.19, 5.540718*^6, 
  18.136, 42.8, 21.228, 13.264, 40585.721, "", 153.507, 5.76, 18.3, 22.6, "", 
  3.28, 81.91, 0.938}, {"FIN", "Europe", "Finland", "2020-08-01", 7443., 11., 
  7.857, 329., 0., 0., 1343.328, 1.985, 1.418, 59.379, 0., 0., 1.28, "", "", 
  "", "", "", "", "", "", 4198., 387267., 69.895, 0.758, 4623., 0.834, 0.002, 
  588.4, "tests performed", "", "", "", "", "", "", "", "", "", 35.19, 
  5.540718*^6, 18.136, 42.8, 21.228, 13.264, 40585.721, "", 153.507, 5.76, 
  18.3, 22.6, "", 3.28, 81.91, 0.938}, {"FIN", "Europe", "Finland", 
  "2020-08-02", 7453., 10., 8.571, 329., 0., 0., 1345.133, 1.805, 1.547, 
  59.379, 0., 0., 1.31, "", "", "", "", "", "", "", "", 4568., 391835., 
  70.719, 0.824, 4949., 0.893, 0.002, 577.4, "tests performed", "", "", "", 
  "", "", "", "", "", "", 35.19, 5.540718*^6, 18.136, 42.8, 21.228, 13.264, 
  40585.721, "", 153.507, 5.76, 18.3, 22.6, "", 3.28, 81.91, 0.938}, 
 {"FIN", "Europe", "Finland", "2020-08-03", 7466., 13., 9.714, 329., 0., 0., 
  1347.479, 2.346, 1.753, 59.379, 0., 0., 1.33, 0., 0., 9., 1.624, "", "", 
  "", "", 5250., 397085., 71.667, 0.948, 5213., 0.941, 0.002, 536.6, 
  "tests performed", "", "", "", "", "", "", "", "", "", 35.19, 5.540718*^6, 
  18.136, 42.8, 21.228, 13.264, 40585.721, "", 153.507, 5.76, 18.3, 22.6, "", 
  3.28, 81.91, 0.938}, {"FIN", "Europe", "Finland", "2020-08-04", 7483., 17., 
  11.286, 331., 2., 0.286, 1350.547, 3.068, 2.037, 59.74, 0.361, 0.052, 1.34, 
  1., 0.18, 6., 1.083, "", "", "", "", 6819., 403904., 72.897, 1.231, 5366., 
  0.968, 0.002, 475.5, "tests performed", "", "", "", "", "", "", "", "", "", 
  35.19, 5.540718*^6, 18.136, 42.8, 21.228, 13.264, 40585.721, "", 153.507, 
  5.76, 18.3, 22.6, "", 3.28, 81.91, 0.938}, {"FIN", "Europe", "Finland", 
  "2020-08-05", 7512., 29., 14., 331., 0., 0.286, 1355.781, 5.234, 2.527, 
  59.74, 0., 0.052, 1.35, 0., 0., 6., 1.083, "", "", "", "", 8536., 412440., 
  74.438, 1.541, 5794., 1.046, 0.002, 413.9, "tests performed", "", "", "", 
  "", "", "", "", "", "", 35.19, 5.540718*^6, 18.136, 42.8, 21.228, 13.264, 
  40585.721, "", 153.507, 5.76, 18.3, 22.6, "", 3.28, 81.91, 0.938}, 
 {"FIN", "Europe", "Finland", "2020-08-06", 7532., 20., 15.571, 331., 0., 
  0.286, 1359.391, 3.61, 2.81, 59.74, 0., 0.052, 1.34, "", "", "", "", "", 
  "", "", "", 7097., 419537., 75.719, 1.281, 6003., 1.083, 0.003, 385.5, 
  "tests performed", "", "", "", "", "", "", "", "", "", 35.19, 5.540718*^6, 
  18.136, 42.8, 21.228, 13.264, 40585.721, "", 153.507, 5.76, 18.3, 22.6, "", 
  3.28, 81.91, 0.938}, {"FIN", "Europe", "Finland", "2020-08-07", 7554., 22., 
  17.429, 331., 0., 0.286, 1363.361, 3.971, 3.146, 59.74, 0., 0.052, 1.33, 
  0., 0., 3., 0.541, "", "", "", "", 8815., 428352., 77.31, 1.591, 6469., 
  1.168, 0.003, 371.2, "tests performed", "", "", "", "", "", "", "", "", "", 
  35.19, 5.540718*^6, 18.136, 42.8, 21.228, 13.264, 40585.721, "", 153.507, 
  5.76, 18.3, 22.6, "", 3.28, 81.91, 0.938}, {"FIN", "Europe", "Finland", 
  "2020-08-08", 7568., 14., 17.857, 331., 0., 0.286, 1365.888, 2.527, 3.223, 
  59.74, 0., 0.052, 1.32, "", "", "", "", "", "", "", "", 6327., 434679., 
  78.452, 1.142, 6773., 1.222, 0.003, 379.3, "tests performed", "", "", "", 
  "", "", "", "", "", "", 35.19, 5.540718*^6, 18.136, 42.8, 21.228, 13.264, 
  40585.721, "", 153.507, 5.76, 18.3, 22.6, "", 3.28, 81.91, 0.938}, 
 {"FIN", "Europe", "Finland", "2020-08-09", 7584., 16., 18.714, 331., 0., 
  0.286, 1368.776, 2.888, 3.378, 59.74, 0., 0.052, 1.31, "", "", "", "", "", 
  "", "", "", 5942., 440621., 79.524, 1.072, 6969., 1.258, 0.003, 372.4, 
  "tests performed", "", "", "", "", "", "", "", "", "", 35.19, 5.540718*^6, 
  18.136, 42.8, 21.228, 13.264, 40585.721, "", 153.507, 5.76, 18.3, 22.6, "", 
  3.28, 81.91, 0.938}, {"FIN", "Europe", "Finland", "2020-08-10", 7601., 17., 
  19.286, 333., 2., 0.571, 1371.844, 3.068, 3.481, 60.101, 0.361, 0.103, 1.3, 
  1., 0.18, 5., 0.902, "", "", "", "", 7260., 447881., 80.834, 1.31, 7257., 
  1.31, 0.003, 376.3, "tests performed", "", "", "", "", "", "", "", "", "", 
  35.19, 5.540718*^6, 18.136, 42.8, 21.228, 13.264, 40585.721, "", 153.507, 
  5.76, 18.3, 22.6, "", 3.28, 81.91, 0.938}, {"FIN", "Europe", "Finland", 
  "2020-08-11", 7623., 22., 20., 333., 0., 0.286, 1375.814, 3.971, 3.61, 
  60.101, 0., 0.052, 1.29, "", "", "", "", "", "", "", "", 10638., 458519., 
  82.754, 1.92, 7802., 1.408, 0.003, 390.1, "tests performed", "", "", "", 
  "", "", "", "", "", "", 35.19, 5.540718*^6, 18.136, 42.8, 21.228, 13.264, 
  40585.721, "", 153.507, 5.76, 18.3, 22.6, "", 3.28, 81.91, 0.938}, 
 {"FIN", "Europe", "Finland", "2020-08-12", 7642., 19., 18.571, 333., 0., 
  0.286, 1379.244, 3.429, 3.352, 60.101, 0., 0.052, 1.28, 1., 0.18, 7., 
  1.263, "", "", "", "", 11597., 470116., 84.847, 2.093, 8239., 1.487, 0.002, 
  443.6, "tests performed", "", "", "", "", "", "", "", "", "", 35.19, 
  5.540718*^6, 18.136, 42.8, 21.228, 13.264, 40585.721, "", 153.507, 5.76, 
  18.3, 22.6, "", 3.28, 81.91, 0.938}, {"FIN", "Europe", "Finland", 
  "2020-08-13", 7683., 41., 21.571, 333., 0., 0.286, 1386.643, 7.4, 3.893, 
  60.101, 0., 0.052, 1.28, "", "", "", "", "", "", "", "", 12107., 482223., 
  87.033, 2.185, 8955., 1.616, 0.002, 415.1, "tests performed", "", "", "", 
  "", "", "", "", "", "", 35.19, 5.540718*^6, 18.136, 42.8, 21.228, 13.264, 
  40585.721, "", 153.507, 5.76, 18.3, 22.6, "", 3.28, 81.91, 0.938}, 
 {"FIN", "Europe", "Finland", "2020-08-14", 7700., 17., 20.857, 333., 0., 
  0.286, 1389.712, 3.068, 3.764, 60.101, 0., 0.052, 1.26, 0., 0., 6., 1.083, 
  "", "", "", "", 9621., 491844., 88.769, 1.736, 9070., 1.637, 0.002, 434.9, 
  "tests performed", "", "", "", "", "", "", "", "", "", 32.41, 5.540718*^6, 
  18.136, 42.8, 21.228, 13.264, 40585.721, "", 153.507, 5.76, 18.3, 22.6, "", 
  3.28, 81.91, 0.938}, {"FIN", "Europe", "Finland", "2020-08-15", 7720., 20., 
  21.714, 333., 0., 0.286, 1393.321, 3.61, 3.919, 60.101, 0., 0.052, 1.25, 
  "", "", "", "", "", "", "", "", 10354., 502198., 90.638, 1.869, 9646., 
  1.741, 0.002, 444.2, "tests performed", "", "", "", "", "", "", "", "", "", 
  32.41, 5.540718*^6, 18.136, 42.8, 21.228, 13.264, 40585.721, "", 153.507, 
  5.76, 18.3, 22.6, "", 3.28, 81.91, 0.938}, {"FIN", "Europe", "Finland", 
  "2020-08-16", 7731., 11., 21., 333., 0., 0.286, 1395.307, 1.985, 3.79, 
  60.101, 0., 0.052, 1.24, "", "", "", "", "", "", "", "", 10958., 513156., 
  92.615, 1.978, 10362., 1.87, 0.002, 493.4, "tests performed", "", "", "", 
  "", "", "", "", "", "", 32.41, 5.540718*^6, 18.136, 42.8, 21.228, 13.264, 
  40585.721, "", 153.507, 5.76, 18.3, 22.6, "", 3.28, 81.91, 0.938}, 
 {"FIN", "Europe", "Finland", "2020-08-17", 7752., 21., 21.571, 334., 1., 
  0.143, 1399.097, 3.79, 3.893, 60.281, 0.18, 0.026, 1.23, 0., 0., 5., 0.902, 
  "", "", "", "", 10919., 524075., 94.586, 1.971, 10885., 1.965, 0.002, 
  504.6, "tests performed", "", "", "", "", "", "", "", "", "", 32.41, 
  5.540718*^6, 18.136, 42.8, 21.228, 13.264, 40585.721, "", 153.507, 5.76, 
  18.3, 22.6, "", 3.28, 81.91, 0.938}, {"FIN", "Europe", "Finland", 
  "2020-08-18", 7776., 24., 21.857, 334., 0., 0.143, 1403.428, 4.332, 3.945, 
  60.281, 0., 0.026, 1.23, "", "", "", "", "", "", "", "", 12879., 536954., 
  96.911, 2.324, 11205., 2.022, 0.002, 512.7, "tests performed", "", "", "", 
  "", "", "", "", "", "", 32.41, 5.540718*^6, 18.136, 42.8, 21.228, 13.264, 
  40585.721, "", 153.507, 5.76, 18.3, 22.6, "", 3.28, 81.91, 0.938}, 
 {"FIN", "Europe", "Finland", "2020-08-19", 7805., 29., 23.286, 334., 0., 
  0.143, 1408.662, 5.234, 4.203, 60.281, 0., 0.026, 1.23, 0., 0., 8., 1.444, 
  "", "", "", "", 17142., 554096., 100.004, 3.094, 11997., 2.165, 0.002, 
  515.2, "tests performed", "", "", "", "", "", "", "", "", "", 32.41, 
  5.540718*^6, 18.136, 42.8, 21.228, 13.264, 40585.721, "", 153.507, 5.76, 
  18.3, 22.6, "", 3.28, 81.91, 0.938}, {"FIN", "Europe", "Finland", 
  "2020-08-20", 7842., 37., 22.714, 334., 0., 0.143, 1415.34, 6.678, 4.1, 
  60.281, 0., 0.026, 1.22, "", "", "", "", "", "", "", "", 15969., 570065., 
  102.886, 2.882, 12549., 2.265, 0.002, 552.5, "tests performed", "", "", "", 
  "", "", "", "", "", "", 32.41, 5.540718*^6, 18.136, 42.8, 21.228, 13.264, 
  40585.721, "", 153.507, 5.76, 18.3, 22.6, "", 3.28, 81.91, 0.938}, 
 {"FIN", "Europe", "Finland", "2020-08-21", 7871., 29., 24.429, 334., 0., 
  0.143, 1420.574, 5.234, 4.409, 60.281, 0., 0.026, 1.21, 0., 0., 11., 1.985, 
  "", "", "", "", 16150., 586215., 105.801, 2.915, 13482., 2.433, 0.002, 
  551.9, "tests performed", "", "", "", "", "", "", "", "", "", 32.41, 
  5.540718*^6, 18.136, 42.8, 21.228, 13.264, 40585.721, "", 153.507, 5.76, 
  18.3, 22.6, "", 3.28, 81.91, 0.938}, {"FIN", "Europe", "Finland", 
  "2020-08-22", 7906., 35., 26.571, 334., 0., 0.143, 1426.891, 6.317, 4.796, 
  60.281, 0., 0.026, 1.2, "", "", "", "", "", "", "", "", 12831., 599046., 
  108.117, 2.316, 13835., 2.497, 0.002, 520.7, "tests performed", "", "", "", 
  "", "", "", "", "", "", 32.41, 5.540718*^6, 18.136, 42.8, 21.228, 13.264, 
  40585.721, "", 153.507, 5.76, 18.3, 22.6, "", 3.28, 81.91, 0.938}, 
 {"FIN", "Europe", "Finland", "2020-08-23", 7920., 14., 27., 334., 0., 0.143, 
  1429.418, 2.527, 4.873, 60.281, 0., 0.026, 1.19, "", "", "", "", "", "", 
  "", "", 12725., 611771., 110.414, 2.297, 14088., 2.543, 0.002, 521.8, 
  "tests performed", "", "", "", "", "", "", "", "", "", 32.41, 5.540718*^6, 
  18.136, 42.8, 21.228, 13.264, 40585.721, "", 153.507, 5.76, 18.3, 22.6, "", 
  3.28, 81.91, 0.938}, {"FIN", "Europe", "Finland", "2020-08-24", 7938., 18., 
  26.571, 335., 1., 0.143, 1432.666, 3.249, 4.796, 60.461, 0.18, 0.026, 1.18, 
  1., 0.18, 12., 2.166, "", "", "", "", 14506., 626277., 113.032, 2.618, 
  14600., 2.635, 0.002, 549.5, "tests performed", "", "", "", "", "", "", "", 
  "", "", 32.41, 5.540718*^6, 18.136, 42.8, 21.228, 13.264, 40585.721, "", 
  153.507, 5.76, 18.3, 22.6, "", 3.28, 81.91, 0.938}, 
 {"FIN", "Europe", "Finland", "2020-08-25", 7981., 43., 29.286, 335., 0., 
  0.143, 1440.427, 7.761, 5.286, 60.461, 0., 0.026, 1.17, "", "", "", "", "", 
  "", "", "", 16150., 642427., 115.947, 2.915, 15068., 2.72, 0.002, 514.5, 
  "tests performed", "", "", "", "", "", "", "", "", "", 32.41, 5.540718*^6, 
  18.136, 42.8, 21.228, 13.264, 40585.721, "", 153.507, 5.76, 18.3, 22.6, "", 
  3.28, 81.91, 0.938}, {"FIN", "Europe", "Finland", "2020-08-26", 8002., 21., 
  28.143, 335., 0., 0.143, 1444.217, 3.79, 5.079, 60.461, 0., 0.026, 1.16, 
  1., 0.18, 5., 0.902, "", "", "", "", 17490., 659917., 119.103, 3.157, 
  15117., 2.728, 0.002, 537.1, "tests performed", "", "", "", "", "", "", "", 
  "", "", 32.41, 5.540718*^6, 18.136, 42.8, 21.228, 13.264, 40585.721, "", 
  153.507, 5.76, 18.3, 22.6, "", 3.28, 81.91, 0.938}, 
 {"FIN", "Europe", "Finland", "2020-08-27", 8019., 17., 25.286, 335., 0., 
  0.143, 1447.285, 3.068, 4.564, 60.461, 0., 0.026, 1.15, "", "", "", "", "", 
  "", "", "", 17524., 677441., 122.266, 3.163, 15339., 2.768, 0.002, 606.6, 
  "tests performed", "", "", "", "", "", "", "", "", "", 32.41, 5.540718*^6, 
  18.136, 42.8, 21.228, 13.264, 40585.721, "", 153.507, 5.76, 18.3, 22.6, "", 
  3.28, 81.91, 0.938}, {"FIN", "Europe", "Finland", "2020-08-28", 8042., 23., 
  24.429, 335., 0., 0.143, 1451.436, 4.151, 4.409, 60.461, 0., 0.026, 1.16, 
  1., 0.18, 11., 1.985, "", "", "", "", 14166., 691607., 124.823, 2.557, 
  15056., 2.717, 0.002, 616.3, "tests performed", "", "", "", "", "", "", "", 
  "", "", 32.41, 5.540718*^6, 18.136, 42.8, 21.228, 13.264, 40585.721, "", 
  153.507, 5.76, 18.3, 22.6, "", 3.28, 81.91, 0.938}, 
 {"FIN", "Europe", "Finland", "2020-08-29", 8049., 7., 20.429, 335., 0., 
  0.143, 1452.7, 1.263, 3.687, 60.461, 0., 0.026, 1.16, "", "", "", "", "", 
  "", "", "", 15175., 706782., 127.561, 2.739, 15391., 2.778, 0.001, 753.4, 
  "tests performed", "", "", "", "", "", "", "", "", "", 32.41, 5.540718*^6, 
  18.136, 42.8, 21.228, 13.264, 40585.721, "", 153.507, 5.76, 18.3, 22.6, "", 
  3.28, 81.91, 0.938}, {"FIN", "Europe", "Finland", "2020-08-30", 8077., 28., 
  22.429, 335., 0., 0.143, 1457.753, 5.053, 4.048, 60.461, 0., 0.026, 1.18, 
  "", "", "", "", "", "", "", "", 13341., 720123., 129.969, 2.408, 15479., 
  2.794, 0.001, 690.1, "tests performed", "", "", "", "", "", "", "", "", "", 
  32.41, 5.540718*^6, 18.136, 42.8, 21.228, 13.264, 40585.721, "", 153.507, 
  5.76, 18.3, 22.6, "", 3.28, 81.91, 0.938}, {"FIN", "Europe", "Finland", 
  "2020-08-31", 8086., 9., 21.143, 336., 1., 0.143, 1459.378, 1.624, 3.816, 
  60.642, 0.18, 0.026, 1.2, 1., 0.18, 10., 1.805, "", "", "", "", 13116., 
  733239., 132.336, 2.367, 15280., 2.758, 0.001, 722.7, "tests performed", 
  "", "", "", "", "", "", "", "", "", 32.41, 5.540718*^6, 18.136, 42.8, 
  21.228, 13.264, 40585.721, "", 153.507, 5.76, 18.3, 22.6, "", 3.28, 81.91, 
  0.938}, {"FIN", "Europe", "Finland", "2020-09-01", 8142., 56., 23., 336., 
  0., 0.143, 1469.485, 10.107, 4.151, 60.642, 0., 0.026, 1.22, "", "", "", 
  "", "", "", "", "", 14797., 748036., 135.007, 2.671, 15087., 2.723, 0.002, 
  656., "tests performed", "", "", "", "", "", "", "", "", "", 32.41, 
  5.540718*^6, 18.136, 42.8, 21.228, 13.264, 40585.721, "", 153.507, 5.76, 
  18.3, 22.6, "", 3.28, 81.91, 0.938}, {"FIN", "Europe", "Finland", 
  "2020-09-02", 8161., 19., 22.714, 336., 0., 0.143, 1472.914, 3.429, 4.1, 
  60.642, 0., 0.026, 1.22, 2., 0.361, 9., 1.624, "", "", "", "", 17899., 
  765935., 138.237, 3.23, 15145., 2.733, 0.001, 666.8, "tests performed", "", 
  "", "", "", "", "", "", "", "", 32.41, 5.540718*^6, 18.136, 42.8, 21.228, 
  13.264, 40585.721, "", 153.507, 5.76, 18.3, 22.6, "", 3.28, 81.91, 0.938}, 
 {"FIN", "Europe", "Finland", "2020-09-03", 8200., 39., 25.857, 336., 0., 
  0.143, 1479.953, 7.039, 4.667, 60.642, 0., 0.026, 1.24, "", "", "", "", "", 
  "", "", "", 16872., 782807., 141.283, 3.045, 15052., 2.717, 0.002, 582.1, 
  "tests performed", "", "", "", "", "", "", "", "", "", 32.41, 5.540718*^6, 
  18.136, 42.8, 21.228, 13.264, 40585.721, "", 153.507, 5.76, 18.3, 22.6, "", 
  3.28, 81.91, 0.938}, {"FIN", "Europe", "Finland", "2020-09-04", 8225., 25., 
  26.143, 336., 0., 0.143, 1484.465, 4.512, 4.718, 60.642, 0., 0.026, 1.25, 
  1., 0.18, 14., 2.527, "", "", "", "", 16079., 798886., 144.185, 2.902, 
  15326., 2.766, 0.002, 586.2, "tests performed", "", "", "", "", "", "", "", 
  "", "", 32.41, 5.540718*^6, 18.136, 42.8, 21.228, 13.264, 40585.721, "", 
  153.507, 5.76, 18.3, 22.6, "", 3.28, 81.91, 0.938}, 
 {"FIN", "Europe", "Finland", "2020-09-05", 8261., 36., 30.286, 336., 0., 
  0.143, 1490.962, 6.497, 5.466, 60.642, 0., 0.026, 1.26, "", "", "", "", "", 
  "", "", "", 14169., 813055., 146.742, 2.557, 15182., 2.74, 0.002, 501.3, 
  "tests performed", "", "", "", "", "", "", "", "", "", 32.41, 5.540718*^6, 
  18.136, 42.8, 21.228, 13.264, 40585.721, "", 153.507, 5.76, 18.3, 22.6, "", 
  3.28, 81.91, 0.938}, {"FIN", "Europe", "Finland", "2020-09-06", 8291., 30., 
  30.571, 336., 0., 0.143, 1496.376, 5.414, 5.518, 60.642, 0., 0.026, 1.27, 
  "", "", "", "", "", "", "", "", 9530., 822585., 148.462, 1.72, 14637., 
  2.642, 0.002, 478.8, "tests performed", "", "", "", "", "", "", "", "", "", 
  32.41, 5.540718*^6, 18.136, 42.8, 21.228, 13.264, 40585.721, "", 153.507, 
  5.76, 18.3, 22.6, "", 3.28, 81.91, 0.938}, {"FIN", "Europe", "Finland", 
  "2020-09-07", 8327., 36., 34.429, 336., 0., 0., 1502.874, 6.497, 6.214, 
  60.642, 0., 0., 1.28, 1., 0.18, 16., 2.888, "", "", "", "", 7288., 829873., 
  149.777, 1.315, 13805., 2.492, 0.002, 401., "tests performed", "", "", "", 
  "", "", "", "", "", "", 32.41, 5.540718*^6, 18.136, 42.8, 21.228, 13.264, 
  40585.721, "", 153.507, 5.76, 18.3, 22.6, "", 3.28, 81.91, 0.938}, 
 {"FIN", "Europe", "Finland", "2020-09-08", 8337., 10., 27.857, 336., 0., 0., 
  1504.679, 1.805, 5.028, 60.642, 0., 0., 1.29, "", "", "", "", "", "", "", 
  "", 12053., 841926., 151.953, 2.175, 13413., 2.421, 0.002, 481.5, 
  "tests performed", "", "", "", "", "", "", "", "", "", 32.41, 5.540718*^6, 
  18.136, 42.8, 21.228, 13.264, 40585.721, "", 153.507, 5.76, 18.3, 22.6, "", 
  3.28, 81.91, 0.938}, {"FIN", "Europe", "Finland", "2020-09-09", 8430., 93., 
  38.429, 337., 1., 0.143, 1521.463, 16.785, 6.936, 60.822, 0.18, 0.026, 
  1.32, 1., 0.18, 6., 1.083, "", "", "", "", 14213., 856139., 154.518, 2.565, 
  12886., 2.326, 0.003, 335.3, "tests performed", "", "", "", "", "", "", "", 
  "", "", 32.41, 5.540718*^6, 18.136, 42.8, 21.228, 13.264, 40585.721, "", 
  153.507, 5.76, 18.3, 22.6, "", 3.28, 81.91, 0.938}, 
 {"FIN", "Europe", "Finland", "2020-09-10", 8469., 39., 38.429, 337., 0., 
  0.143, 1528.502, 7.039, 6.936, 60.822, 0., 0.026, 1.32, "", "", "", "", "", 
  "", "", "", 13000., 869139., 156.864, 2.346, 12333., 2.226, 0.003, 320.9, 
  "tests performed", "", "", "", "", "", "", "", "", "", 32.41, 5.540718*^6, 
  18.136, 42.8, 21.228, 13.264, 40585.721, "", 153.507, 5.76, 18.3, 22.6, "", 
  3.28, 81.91, 0.938}, {"FIN", "Europe", "Finland", "2020-09-11", 8512., 43., 
  41., 337., 0., 0.143, 1536.263, 7.761, 7.4, 60.822, 0., 0.026, 1.32, 1., 
  0.18, 8., 1.444, "", "", "", "", 14441., 883580., 159.47, 2.606, 12099., 
  2.184, 0.003, 295.1, "tests performed", "", "", "", "", "", "", "", "", "", 
  32.41, 5.540718*^6, 18.136, 42.8, 21.228, 13.264, 40585.721, "", 153.507, 
  5.76, 18.3, 22.6, "", 3.28, 81.91, 0.938}, {"FIN", "Europe", "Finland", 
  "2020-09-12", 8557., 45., 42.286, 337., 0., 0.143, 1544.385, 8.122, 7.632, 
  60.822, 0., 0.026, 1.32, "", "", "", "", "", "", "", "", 10330., 893910., 
  161.335, 1.864, 11551., 2.085, 0.004, 273.2, "tests performed", "", "", "", 
  "", "", "", "", "", "", 32.41, 5.540718*^6, 18.136, 42.8, 21.228, 13.264, 
  40585.721, "", 153.507, 5.76, 18.3, 22.6, "", 3.28, 81.91, 0.938}, 
 {"FIN", "Europe", "Finland", "2020-09-13", 8580., 23., 41.286, 337., 0., 
  0.143, 1548.536, 4.151, 7.451, 60.822, 0., 0.026, 1.32, "", "", "", "", "", 
  "", "", "", 8400., 902310., 162.851, 1.516, 11389., 2.056, 0.004, 275.9, 
  "tests performed", "", "", "", "", "", "", "", "", "", 32.41, 5.540718*^6, 
  18.136, 42.8, 21.228, 13.264, 40585.721, "", 153.507, 5.76, 18.3, 22.6, "", 
  3.28, 81.91, 0.938}, {"FIN", "Europe", "Finland", "2020-09-14", 8627., 47., 
  42.857, 337., 0., 0.143, 1557.018, 8.483, 7.735, 60.822, 0., 0.026, 1.33, 
  3., 0.541, 10., 1.805, "", "", "", "", 9184., 911494., 164.508, 1.658, 
  11660., 2.104, 0.004, 272.1, "tests performed", "", "", "", "", "", "", "", 
  "", "", 32.41, 5.540718*^6, 18.136, 42.8, 21.228, 13.264, 40585.721, "", 
  153.507, 5.76, 18.3, 22.6, "", 3.28, 81.91, 0.938}, 
 {"FIN", "Europe", "Finland", "2020-09-15", 8725., 98., 55.429, 339., 2., 
  0.429, 1574.706, 17.687, 10.004, 61.183, 0.361, 0.077, 1.34, "", "", "", 
  "", "", "", "", "", 13585., 925079., 166.96, 2.452, 11879., 2.144, 0.005, 
  214.3, "tests performed", "", "", "", "", "", "", "", "", "", 32.41, 
  5.540718*^6, 18.136, 42.8, 21.228, 13.264, 40585.721, "", 153.507, 5.76, 
  18.3, 22.6, "", 3.28, 81.91, 0.938}, {"FIN", "Europe", "Finland", 
  "2020-09-16", 8750., 25., 45.714, 339., 0., 0.286, 1579.218, 4.512, 8.251, 
  61.183, 0., 0.052, 1.33, 3., 0.541, 14., 2.527, "", "", "", "", 17146., 
  942225., 170.055, 3.095, 12298., 2.22, 0.004, 269., "tests performed", "", 
  "", "", "", "", "", "", "", "", 32.41, 5.540718*^6, 18.136, 42.8, 21.228, 
  13.264, 40585.721, "", 153.507, 5.76, 18.3, 22.6, "", 3.28, 81.91, 0.938}, 
 {"FIN", "Europe", "Finland", "2020-09-17", 8799., 49., 47.143, 339., 0., 
  0.286, 1588.061, 8.844, 8.508, 61.183, 0., 0.052, 1.34, "", "", "", "", "", 
  "", "", "", 18415., 960640., 173.378, 3.324, 13072., 2.359, 0.004, 277.3, 
  "tests performed", "", "", "", "", "", "", "", "", "", 32.41, 5.540718*^6, 
  18.136, 42.8, 21.228, 13.264, 40585.721, "", 153.507, 5.76, 18.3, 22.6, "", 
  3.28, 81.91, 0.938}, {"FIN", "Europe", "Finland", "2020-09-18", 8858., 59., 
  49.429, 339., 0., 0.286, 1598.71, 10.648, 8.921, 61.183, 0., 0.052, 1.35, 
  3., 0.541, 16., 2.888, "", "", "", "", 16891., 977531., 176.427, 3.049, 
  13422., 2.422, 0.004, 271.5, "tests performed", "", "", "", "", "", "", "", 
  "", "", 32.41, 5.540718*^6, 18.136, 42.8, 21.228, 13.264, 40585.721, "", 
  153.507, 5.76, 18.3, 22.6, "", 3.28, 81.91, 0.938}, 
 {"FIN", "Europe", "Finland", "2020-09-19", 8922., 64., 52.143, 339., 0., 
  0.286, 1610.261, 11.551, 9.411, 61.183, 0., 0.052, 1.36, "", "", "", "", 
  "", "", "", "", 12256., 989787., 178.639, 2.212, 13697., 2.472, 0.004, 
  262.7, "tests performed", "", "", "", "", "", "", "", "", "", 32.41, 
  5.540718*^6, 18.136, 42.8, 21.228, 13.264, 40585.721, "", 153.507, 5.76, 
  18.3, 22.6, "", 3.28, 81.91, 0.938}, {"FIN", "Europe", "Finland", 
  "2020-09-20", 8980., 58., 57.143, 339., 0., 0.286, 1620.729, 10.468, 
  10.313, 61.183, 0., 0.052, 1.38, "", "", "", "", "", "", "", "", 10322., 
  1.000109*^6, 180.502, 1.863, 13971., 2.522, 0.004, 244.5, 
  "tests performed", "", "", "", "", "", "", "", "", "", 32.41, 5.540718*^6, 
  18.136, 42.8, 21.228, 13.264, 40585.721, "", 153.507, 5.76, 18.3, 22.6, "", 
  3.28, 81.91, 0.938}, {"FIN", "Europe", "Finland", "2020-09-21", 9046., 66., 
  59.857, 341., 2., 0.571, 1632.64, 11.912, 10.803, 61.544, 0.361, 0.103, 
  1.39, 2., 0.361, 19., 3.429, "", "", "", "", 8746., 1.008855*^6, 182.08, 
  1.578, 13909., 2.51, 0.004, 232.4, "tests performed", "", "", "", "", "", 
  "", "", "", "", 32.41, 5.540718*^6, 18.136, 42.8, 21.228, 13.264, 
  40585.721, "", 153.507, 5.76, 18.3, 22.6, "", 3.28, 81.91, 0.938}, 
 {"FIN", "Europe", "Finland", "2020-09-22", 9195., 149., 67.143, 341., 0., 
  0.286, 1659.532, 26.892, 12.118, 61.544, 0., 0.052, 1.39, "", "", "", "", 
  "", "", "", "", 14194., 1.023049*^6, 184.642, 2.562, 13996., 2.526, 0.005, 
  208.5, "tests performed", "", "", "", "", "", "", "", "", "", 32.41, 
  5.540718*^6, 18.136, 42.8, 21.228, 13.264, 40585.721, "", 153.507, 5.76, 
  18.3, 22.6, "", 3.28, 81.91, 0.938}, {"FIN", "Europe", "Finland", 
  "2020-09-23", 9288., 93., 76.857, 343., 2., 0.571, 1676.317, 16.785, 
  13.871, 61.905, 0.361, 0.103, 1.39, 4., 0.722, 22., 3.971, "", "", "", "", 
  13652., 1.036701*^6, 187.106, 2.464, 13497., 2.436, 0.006, 175.6, 
  "tests performed", "", "", "", "", "", "", "", "", "", 32.41, 5.540718*^6, 
  18.136, 42.8, 21.228, 13.264, 40585.721, "", 153.507, 5.76, 18.3, 22.6, "", 
  3.28, 81.91, 0.938}, {"FIN", "Europe", "Finland", "2020-09-24", 9379., 91., 
  82.857, 343., 0., 0.571, 1692.741, 16.424, 14.954, 61.905, 0., 0.103, 1.38, 
  "", "", "", "", "", "", "", "", 16563., 1.053264*^6, 190.095, 2.989, 
  13232., 2.388, 0.006, 159.7, "tests performed", "", "", "", "", "", "", "", 
  "", "", 32.41, 5.540718*^6, 18.136, 42.8, 21.228, 13.264, 40585.721, "", 
  153.507, 5.76, 18.3, 22.6, "", 3.28, 81.91, 0.938}, 
 {"FIN", "Europe", "Finland", "2020-09-25", 9484., 105., 89.429, 343., 0., 
  0.571, 1711.692, 18.951, 16.14, 61.905, 0., 0.103, 1.37, 2., 0.361, 21., 
  3.79, "", "", "", "", 14630., 1.067894*^6, 192.736, 2.64, 12909., 2.33, 
  0.007, 144.3, "tests performed", "", "", "", "", "", "", "", "", "", 32.41, 
  5.540718*^6, 18.136, 42.8, 21.228, 13.264, 40585.721, "", 153.507, 5.76, 
  18.3, 22.6, "", 3.28, 81.91, 0.938}, {"FIN", "Europe", "Finland", 
  "2020-09-26", 9577., 93., 93.571, 343., 0., 0.571, 1728.476, 16.785, 
  16.888, 61.905, 0., 0.103, 1.36, "", "", "", "", "", "", "", "", 14760., 
  1.082654*^6, 195.4, 2.664, 13267., 2.394, 0.007, 141.8, "tests performed", 
  "", "", "", "", "", "", "", "", "", 32.41, 5.540718*^6, 18.136, 42.8, 
  21.228, 13.264, 40585.721, "", 153.507, 5.76, 18.3, 22.6, "", 3.28, 81.91, 
  0.938}, {"FIN", "Europe", "Finland", "2020-09-27", 9682., 105., 100.286, 
  343., 0., 0.571, 1747.427, 18.951, 18.1, 61.905, 0., 0.103, 1.36, "", "", 
  "", "", "", "", "", "", 8978., 1.091632*^6, 197.02, 1.62, 13075., 2.36, 
  0.008, 130.4, "tests performed", "", "", "", "", "", "", "", "", "", 32.41, 
  5.540718*^6, 18.136, 42.8, 21.228, 13.264, 40585.721, "", 153.507, 5.76, 
  18.3, 22.6, "", 3.28, 81.91, 0.938}, {"FIN", "Europe", "Finland", 
  "2020-09-28", 9743., 61., 99.571, 345., 2., 0.571, 1758.436, 11.009, 
  17.971, 62.266, 0.361, 0.103, 1.35, 4., 0.722, 22., 3.971, "", "", "", "", 
  11263., 1.102895*^6, 199.053, 2.033, 13434., 2.425, 0.007, 134.9, 
  "tests performed", "", "", "", "", "", "", "", "", "", 32.41, 5.540718*^6, 
  18.136, 42.8, 21.228, 13.264, 40585.721, "", 153.507, 5.76, 18.3, 22.6, "", 
  3.28, 81.91, 0.938}, {"FIN", "Europe", "Finland", "2020-09-29", 9892., 
  149., 99.571, 345., 0., 0.571, 1785.328, 26.892, 17.971, 62.266, 0., 0.103, 
  1.35, "", "", "", "", "", "", "", "", 11771., 1.114666*^6, 201.177, 2.124, 
  13088., 2.362, 0.008, 131.4, "tests performed", "", "", "", "", "", "", "", 
  "", "", 32.41, 5.540718*^6, 18.136, 42.8, 21.228, 13.264, 40585.721, "", 
  153.507, 5.76, 18.3, 22.6, "", 3.28, 81.91, 0.938}, 
 {"FIN", "Europe", "Finland", "2020-09-30", 9992., 100., 100.571, 344., -1., 
  0.143, 1803.376, 18.048, 18.151, 62.086, -0.18, 0.026, 1.35, 4., 0.722, 
  19., 3.429, "", "", "", "", 15401., 1.130067*^6, 203.957, 2.78, 13338., 
  2.407, 0.008, 132.6, "tests performed", "", "", "", "", "", "", "", "", "", 
  32.41, 5.540718*^6, 18.136, 42.8, 21.228, 13.264, 40585.721, "", 153.507, 
  5.76, 18.3, 22.6, "", 3.28, 81.91, 0.938}, {"FIN", "Europe", "Finland", 
  "2020-10-01", 10103., 111., 103.429, 344., 0., 0.143, 1823.41, 20.034, 
  18.667, 62.086, 0., 0.026, 1.35, "", "", "", "", "", "", "", "", 12134., 
  1.142201*^6, 206.147, 2.19, 12705., 2.293, 0.008, 122.8, "tests performed", 
  "", "", "", "", "", "", "", "", "", 32.41, 5.540718*^6, 18.136, 42.8, 
  21.228, 13.264, 40585.721, "", 153.507, 5.76, 18.3, 22.6, "", 3.28, 81.91, 
  0.938}, {"FIN", "Europe", "Finland", "2020-10-02", 10244., 141., 108.571, 
  345., 1., 0.286, 1848.858, 25.448, 19.595, 62.266, 0.18, 0.052, 1.35, 4., 
  0.722, 21., 3.79, "", "", "", "", 12512., 1.154713*^6, 208.405, 2.258, 
  12403., 2.239, 0.009, 114.2, "tests performed", "", "", "", "", "", "", "", 
  "", "", 32.41, 5.540718*^6, 18.136, 42.8, 21.228, 13.264, 40585.721, "", 
  153.507, 5.76, 18.3, 22.6, "", 3.28, 81.91, 0.938}, 
 {"FIN", "Europe", "Finland", "2020-10-03", 10391., 147., 116.286, 345., 0., 
  0.286, 1875.389, 26.531, 20.987, 62.266, 0., 0.052, 1.35, "", "", "", "", 
  "", "", "", "", 12108., 1.166821*^6, 210.59, 2.185, 12024., 2.17, 0.01, 
  103.4, "tests performed", "", "", "", "", "", "", "", "", "", 32.41, 
  5.540718*^6, 18.136, 42.8, 21.228, 13.264, 40585.721, "", 153.507, 5.76, 
  18.3, 22.6, "", 3.28, 81.91, 0.938}, {"FIN", "Europe", "Finland", 
  "2020-10-04", 10538., 147., 122.286, 345., 0., 0.286, 1901.92, 26.531, 
  22.07, 62.266, 0., 0.052, 1.36, "", "", "", "", "", "", "", "", 9854., 
  1.176675*^6, 212.369, 1.778, 12149., 2.193, 0.01, 99.3, "tests performed", 
  "", "", "", "", "", "", "", "", "", 32.41, 5.540718*^6, 18.136, 42.8, 
  21.228, 13.264, 40585.721, "", 153.507, 5.76, 18.3, 22.6, "", 3.28, 81.91, 
  0.938}, {"FIN", "Europe", "Finland", "2020-10-05", 10702., 164., 137., 
  346., 1., 0.143, 1931.519, 29.599, 24.726, 62.447, 0.18, 0.026, 1.35, 8., 
  1.444, 28., 5.053, "", "", "", "", 11413., 1.188088*^6, 214.429, 2.06, 
  12170., 2.196, 0.011, 88.8, "tests performed", "", "", "", "", "", "", "", 
  "", "", 32.41, 5.540718*^6, 18.136, 42.8, 21.228, 13.264, 40585.721, "", 
  153.507, 5.76, 18.3, 22.6, "", 3.28, 81.91, 0.938}, 
 {"FIN", "Europe", "Finland", "2020-10-06", 10929., 227., 148.143, 346., 0., 
  0.143, 1972.488, 40.969, 26.737, 62.447, 0., 0.026, 1.34, "", "", "", "", 
  "", "", "", "", 15492., 1.20358*^6, 217.225, 2.796, 12702., 2.292, 0.012, 
  85.7, "tests performed", "", "", "", "", "", "", "", "", "", 32.41, 
  5.540718*^6, 18.136, 42.8, 21.228, 13.264, 40585.721, "", 153.507, 5.76, 
  18.3, 22.6, "", 3.28, 81.91, 0.938}, {"FIN", "Europe", "Finland", 
  "2020-10-07", 11049., 120., 151., 346., 0., 0.286, 1994.146, 21.658, 
  27.253, 62.447, 0., 0.052, 1.33, 5., 0.902, 31., 5.595, "", "", "", "", 
  17602., 1.221182*^6, 220.401, 3.177, 13016., 2.349, 0.012, 86.2, 
  "tests performed", "", "", "", "", "", "", "", "", "", 32.41, 5.540718*^6, 
  18.136, 42.8, 21.228, 13.264, 40585.721, "", 153.507, 5.76, 18.3, 22.6, "", 
  3.28, 81.91, 0.938}, {"FIN", "Europe", "Finland", "2020-10-08", 11345., 
  296., 177.429, 346., 0., 0.286, 2047.569, 53.423, 32.023, 62.447, 0., 
  0.052, 1.33, "", "", "", "", "", "", "", "", 17228., 1.23841*^6, 223.511, 
  3.109, 13744., 2.481, 0.013, 77.5, "tests performed", "", "", "", "", "", 
  "", "", "", "", 32.41, 5.540718*^6, 18.136, 42.8, 21.228, 13.264, 
  40585.721, "", 153.507, 5.76, 18.3, 22.6, "", 3.28, 81.91, 0.938}, 
 {"FIN", "Europe", "Finland", "2020-10-09", 11580., 235., 190.857, 346., 0., 
  0.143, 2089.982, 42.413, 34.446, 62.447, 0., 0.026, 1.31, 5., 0.902, 37., 
  6.678, "", "", "", "", 17262., 1.255672*^6, 226.626, 3.115, 14423., 2.603, 
  0.013, 75.6, "tests performed", "", "", "", "", "", "", "", "", "", 32.41, 
  5.540718*^6, 18.136, 42.8, 21.228, 13.264, 40585.721, "", 153.507, 5.76, 
  18.3, 22.6, "", 3.28, 81.91, 0.938}, {"FIN", "Europe", "Finland", 
  "2020-10-10", 11849., 269., 208.286, 346., 0., 0.143, 2138.532, 48.55, 
  37.592, 62.447, 0., 0.026, 1.29, "", "", "", "", "", "", "", "", 14774., 
  1.270446*^6, 229.293, 2.666, 14804., 2.672, 0.014, 71.1, "tests performed", 
  "", "", "", "", "", "", "", "", "", 32.41, 5.540718*^6, 18.136, 42.8, 
  21.228, 13.264, 40585.721, "", 153.507, 5.76, 18.3, 22.6, "", 3.28, 81.91, 
  0.938}, {"FIN", "Europe", "Finland", "2020-10-11", 11998., 149., 208.571, 
  346., 0., 0.143, 2165.423, 26.892, 37.643, 62.447, 0., 0.026, 1.27, "", "", 
  "", "", "", "", "", "", 9812., 1.280258*^6, 231.064, 1.771, 14798., 2.671, 
  0.014, 70.9, "tests performed", "", "", "", "", "", "", "", "", "", 36.57, 
  5.540718*^6, 18.136, 42.8, 21.228, 13.264, 40585.721, "", 153.507, 5.76, 
  18.3, 22.6, "", 3.28, 81.91, 0.938}, {"FIN", "Europe", "Finland", 
  "2020-10-12", 12212., 214., 215.714, 346., 0., 0., 2204.046, 38.623, 
  38.933, 62.447, 0., 0., 1.24, 10., 1.805, 46., 8.302, "", "", "", "", 
  13285., 1.293543*^6, 233.461, 2.398, 15065., 2.719, 0.014, 69.8, 
  "tests performed", "", "", "", "", "", "", "", "", "", 36.57, 5.540718*^6, 
  18.136, 42.8, 21.228, 13.264, 40585.721, "", 153.507, 5.76, 18.3, 22.6, "", 
  3.28, 81.91, 0.938}, {"FIN", "Europe", "Finland", "2020-10-13", 12499., 
  287., 224.286, 346., 0., 0., 2255.845, 51.798, 40.48, 62.447, 0., 0., 1.22, 
  "", "", "", "", "", "", "", "", 17349., 1.310892*^6, 236.592, 3.131, 
  15330., 2.767, 0.015, 68.4, "tests performed", "", "", "", "", "", "", "", 
  "", "", 36.57, 5.540718*^6, 18.136, 42.8, 21.228, 13.264, 40585.721, "", 
  153.507, 5.76, 18.3, 22.6, "", 3.28, 81.91, 0.938}, 
 {"FIN", "Europe", "Finland", "2020-10-14", 12703., 204., 236.286, 350., 4., 
  0.571, 2292.663, 36.818, 42.645, 63.169, 0.722, 0.103, 1.19, 8., 1.444, 
  48., 8.663, "", "", "", "", 17602., 1.328494*^6, 239.769, 3.177, 15330., 
  2.767, 0.015, 64.9, "tests performed", "", "", "", "", "", "", "", "", "", 
  36.57, 5.540718*^6, 18.136, 42.8, 21.228, 13.264, 40585.721, "", 153.507, 
  5.76, 18.3, 22.6, "", 3.28, 81.91, 0.938}, {"FIN", "Europe", "Finland", 
  "2020-10-15", 12944., 241., 228.429, 350., 0., 0.571, 2336.159, 43.496, 
  41.227, 63.169, 0., 0.103, 1.17, "", "", "", "", "", "", "", "", 17031., 
  1.345525*^6, 242.843, 3.074, 15302., 2.762, 0.015, 67., "tests performed", 
  "", "", "", "", "", "", "", "", "", 36.57, 5.540718*^6, 18.136, 42.8, 
  21.228, 13.264, 40585.721, "", 153.507, 5.76, 18.3, 22.6, "", 3.28, 81.91, 
  0.938}, {"FIN", "Europe", "Finland", "2020-10-16", 13133., 189., 221.857, 
  351., 1., 0.714, 2370.27, 34.111, 40.041, 63.349, 0.18, 0.129, 1.15, 6., 
  1.083, 56., 10.107, "", "", "", "", 14710., 1.360235*^6, 245.498, 2.655, 
  14938., 2.696, 0.015, 67.3, "tests performed", "", "", "", "", "", "", "", 
  "", "", 36.57, 5.540718*^6, 18.136, 42.8, 21.228, 13.264, 40585.721, "", 
  153.507, 5.76, 18.3, 22.6, "", 3.28, 81.91, 0.938}, 
 {"FIN", "Europe", "Finland", "2020-10-17", 13293., 160., 206.286, 351., 0., 
  0.714, 2399.148, 28.877, 37.231, 63.349, 0., 0.129, 1.13, "", "", "", "", 
  "", "", "", "", 11610., 1.371845*^6, 247.593, 2.095, 14486., 2.614, 0.014, 
  70.2, "tests performed", "", "", "", "", "", "", "", "", "", 36.57, 
  5.540718*^6, 18.136, 42.8, 21.228, 13.264, 40585.721, "", 153.507, 5.76, 
  18.3, 22.6, "", 3.28, 81.91, 0.938}, {"FIN", "Europe", "Finland", 
  "2020-10-18", 13424., 131., 203.714, 351., 0., 0.714, 2422.791, 23.643, 
  36.767, 63.349, 0., 0.129, 1.12, "", "", "", "", "", "", "", "", 8424., 
  1.380269*^6, 249.114, 1.52, 14287., 2.579, 0.014, 70.1, "tests performed", 
  "", "", "", "", "", "", "", "", "", 36.57, 5.540718*^6, 18.136, 42.8, 
  21.228, 13.264, 40585.721, "", 153.507, 5.76, 18.3, 22.6, "", 3.28, 81.91, 
  0.938}, {"FIN", "Europe", "Finland", "2020-10-19", 13555., 131., 191.857, 
  351., 0., 0.714, 2446.434, 23.643, 34.627, 63.349, 0., 0.129, 1.11, 7., 
  1.263, 62., 11.19, "", "", "", "", 11089., 1.391358*^6, 251.115, 2.001, 
  13974., 2.522, 0.014, 72.8, "tests performed", "", "", "", "", "", "", "", 
  "", "", 36.57, 5.540718*^6, 18.136, 42.8, 21.228, 13.264, 40585.721, "", 
  153.507, 5.76, 18.3, 22.6, "", 3.28, 81.91, 0.938}, 
 {"FIN", "Europe", "Finland", "2020-10-20", 13849., 294., 192.857, 351., 0., 
  0.714, 2499.496, 53.062, 34.807, 63.349, 0., 0.129, 1.11, "", "", "", "", 
  "", "", "", "", 16364., 1.407722*^6, 254.069, 2.953, 13833., 2.497, 0.014, 
  71.7, "tests performed", "", "", "", "", "", "", "", "", "", 36.57, 
  5.540718*^6, 18.136, 42.8, 21.228, 13.264, 40585.721, "", 153.507, 5.76, 
  18.3, 22.6, "", 3.28, 81.91, 0.938}, {"FIN", "Europe", "Finland", 
  "2020-10-21", 14071., 222., 195.429, 355., 4., 0.714, 2539.563, 40.067, 
  35.271, 64.071, 0.722, 0.129, 1.1, 7., 1.263, 65., 11.731, "", "", "", "", 
  17648., 1.42537*^6, 257.254, 3.185, 13839., 2.498, 0.014, 70.8, 
  "tests performed", "", "", "", "", "", "", "", "", "", 36.57, 5.540718*^6, 
  18.136, 42.8, 21.228, 13.264, 40585.721, "", 153.507, 5.76, 18.3, 22.6, "", 
  3.28, 81.91, 0.938}, {"FIN", "Europe", "Finland", "2020-10-22", 14255., 
  184., 187.286, 355., 0., 0.714, 2572.771, 33.209, 33.802, 64.071, 0., 
  0.129, 1.09, "", "", "", "", "", "", "", "", 17457., 1.442827*^6, 260.404, 
  3.151, 13900., 2.509, 0.013, 74.2, "tests performed", "", "", "", "", "", 
  "", "", "", "", 36.57, 5.540718*^6, 18.136, 42.8, 21.228, 13.264, 
  40585.721, "", 153.507, 5.76, 18.3, 22.6, "", 3.28, 81.91, 0.938}, 
 {"FIN", "Europe", "Finland", "2020-10-23", 14474., 219., 191.571, 353., -2., 
  0.286, 2612.297, 39.526, 34.575, 63.71, -0.361, 0.052, 1.08, 11., 1.985, 
  70., 12.634, "", "", "", "", 16372., 1.459199*^6, 263.359, 2.955, 14138., 
  2.552, 0.014, 73.8, "tests performed", "", "", "", "", "", "", "", "", "", 
  36.57, 5.540718*^6, 18.136, 42.8, 21.228, 13.264, 40585.721, "", 153.507, 
  5.76, 18.3, 22.6, "", 3.28, 81.91, 0.938}, {"FIN", "Europe", "Finland", 
  "2020-10-24", 14652., 178., 194.143, 353., 0., 0.286, 2644.423, 32.126, 
  35.039, 63.71, 0., 0.052, 1.08, "", "", "", "", "", "", "", "", 11629., 
  1.470828*^6, 265.458, 2.099, 14140., 2.552, 0.014, 72.8, "tests performed", 
  "", "", "", "", "", "", "", "", "", 36.57, 5.540718*^6, 18.136, 42.8, 
  21.228, 13.264, 40585.721, "", 153.507, 5.76, 18.3, 22.6, "", 3.28, 81.91, 
  0.938}, {"FIN", "Europe", "Finland", "2020-10-25", 14848., 196., 203.429, 
  353., 0., 0.286, 2679.797, 35.374, 36.715, 63.71, 0., 0.052, 1.08, "", "", 
  "", "", "", "", "", "", 7203., 1.478031*^6, 266.758, 1.3, 13966., 2.521, 
  0.015, 68.7, "tests performed", "", "", "", "", "", "", "", "", "", 36.57, 
  5.540718*^6, 18.136, 42.8, 21.228, 13.264, 40585.721, "", 153.507, 5.76, 
  18.3, 22.6, "", 3.28, 81.91, 0.938}, {"FIN", "Europe", "Finland", 
  "2020-10-26", 14970., 122., 202.143, 354., 1., 0.429, 2701.816, 22.019, 
  36.483, 63.891, 0.18, 0.077, 1.07, 10., 1.805, 74., 13.356, "", "", "", "", 
  11894., 1.489925*^6, 268.905, 2.147, 14081., 2.541, 0.014, 69.7, 
  "tests performed", "", "", "", "", "", "", "", "", "", 36.57, 5.540718*^6, 
  18.136, 42.8, 21.228, 13.264, 40585.721, "", 153.507, 5.76, 18.3, 22.6, "", 
  3.28, 81.91, 0.938}, {"FIN", "Europe", "Finland", "2020-10-27", 15163., 
  193., 187.714, 354., 0., 0.429, 2736.649, 34.833, 33.879, 63.891, 0., 
  0.077, 1.07, "", "", "", "", "", "", "", "", 18584., 1.508509*^6, 272.259, 
  3.354, 14398., 2.599, 0.013, 76.7, "tests performed", "", "", "", "", "", 
  "", "", "", "", 40.74, 5.540718*^6, 18.136, 42.8, 21.228, 13.264, 
  40585.721, "", 153.507, 5.76, 18.3, 22.6, "", 3.28, 81.91, 0.938}, 
 {"FIN", "Europe", "Finland", "2020-10-28", 15378., 215., 186.714, 354., 0., 
  -0.143, 2775.453, 38.804, 33.699, 63.891, 0., -0.026, 1.07, 10., 1.805, 
  65., 11.731, "", "", "", "", 16275., 1.524784*^6, 275.196, 2.937, 14202., 
  2.563, 0.013, 76.1, "tests performed", "", "", "", "", "", "", "", "", "", 
  40.74, 5.540718*^6, 18.136, 42.8, 21.228, 13.264, 40585.721, "", 153.507, 
  5.76, 18.3, 22.6, "", 3.28, 81.91, 0.938}, {"FIN", "Europe", "Finland", 
  "2020-10-29", 15566., 188., 187.286, 354., 0., -0.143, 2809.383, 33.931, 
  33.802, 63.891, 0., -0.026, 1.08, "", "", "", "", "", "", "", "", 15077., 
  1.539861*^6, 277.917, 2.721, 13862., 2.502, 0.014, 74., "tests performed", 
  "", "", "", "", "", "", "", "", "", 40.74, 5.540718*^6, 18.136, 42.8, 
  21.228, 13.264, 40585.721, "", 153.507, 5.76, 18.3, 22.6, "", 3.28, 81.91, 
  0.938}, {"FIN", "Europe", "Finland", "2020-10-30", 15910., 344., 205.143, 
  358., 4., 0.714, 2871.469, 62.086, 37.025, 64.613, 0.722, 0.129, 1.08, 10., 
  1.805, 58., 10.468, "", "", "", "", 12349., 1.55221*^6, 280.146, 2.229, 
  13287., 2.398, 0.015, 64.8, "tests performed", "", "", "", "", "", "", "", 
  "", "", 40.74, 5.540718*^6, 18.136, 42.8, 21.228, 13.264, 40585.721, "", 
  153.507, 5.76, 18.3, 22.6, "", 3.28, 81.91, 0.938}, 
 {"FIN", "Europe", "Finland", "2020-10-31", 16113., 203., 208.714, 358., 0., 
  0.714, 2908.107, 36.638, 37.669, 64.613, 0., 0.129, 1.08, "", "", "", "", 
  "", "", "", "", 8858., 1.561068*^6, 281.745, 1.599, 12891., 2.327, 0.016, 
  61.8, "tests performed", "", "", "", "", "", "", "", "", "", 40.74, 
  5.540718*^6, 18.136, 42.8, 21.228, 13.264, 40585.721, "", 153.507, 5.76, 
  18.3, 22.6, "", 3.28, 81.91, 0.938}, {"FIN", "Europe", "Finland", 
  "2020-11-01", 16291., 178., 206.143, 358., 0., 0.714, 2940.233, 32.126, 
  37.205, 64.613, 0., 0.129, 1.08, "", "", "", "", "", "", "", "", 5984., 
  1.567052*^6, 282.825, 1.08, 12717., 2.295, 0.016, 61.7, "tests performed", 
  "", "", "", "", "", "", "", "", "", 40.74, 5.540718*^6, 18.136, 42.8, 
  21.228, 13.264, 40585.721, "", 153.507, 5.76, 18.3, 22.6, "", 3.28, 81.91, 
  0.938}, {"FIN", "Europe", "Finland", "2020-11-02", 16400., 109., 204.286, 
  359., 1., 0.714, 2959.905, 19.673, 36.87, 64.793, 0.18, 0.129, 1.08, 13., 
  2.346, 70., 12.634, "", "", "", "", 9755., 1.576807*^6, 284.585, 1.761, 
  12412., 2.24, 0.016, 60.8, "tests performed", "", "", "", "", "", "", "", 
  "", "", 40.74, 5.540718*^6, 18.136, 42.8, 21.228, 13.264, 40585.721, "", 
  153.507, 5.76, 18.3, 22.6, "", 3.28, 81.91, 0.938}, 
 {"FIN", "Europe", "Finland", "2020-11-03", 16637., 237., 210.571, 359., 0., 
  0.714, 3002.679, 42.774, 38.004, 64.793, 0., 0.129, 1.08, "", "", "", "", 
  "", "", "", "", 16077., 1.592884*^6, 287.487, 2.902, 12054., 2.176, 0.017, 
  57.2, "tests performed", "", "", "", "", "", "", "", "", "", 40.74, 
  5.540718*^6, 18.136, 42.8, 21.228, 13.264, 40585.721, "", 153.507, 5.76, 
  18.3, 22.6, "", 3.28, 81.91, 0.938}, {"FIN", "Europe", "Finland", 
  "2020-11-04", 16930., 293., 221.714, 361., 2., 1., 3055.561, 52.881, 
  40.015, 65.154, 0.361, 0.18, 1.08, 15., 2.707, 65., 11.731, "", "", "", "", 
  17293., 1.610177*^6, 290.608, 3.121, 12199., 2.202, 0.018, 55., 
  "tests performed", "", "", "", "", "", "", "", "", "", 40.74, 5.540718*^6, 
  18.136, 42.8, 21.228, 13.264, 40585.721, "", 153.507, 5.76, 18.3, 22.6, "", 
  3.28, 81.91, 0.938}, {"FIN", "Europe", "Finland", "2020-11-05", 17119., 
  189., 221.857, 361., 0., 1., 3089.672, 34.111, 40.041, 65.154, 0., 0.18, 
  1.08, "", "", "", "", "", "", "", "", 15315., 1.625492*^6, 293.372, 2.764, 
  12233., 2.208, 0.018, 55.1, "tests performed", "", "", "", "", "", "", "", 
  "", "", 40.74, 5.540718*^6, 18.136, 42.8, 21.228, 13.264, 40585.721, "", 
  153.507, 5.76, 18.3, 22.6, "", 3.28, 81.91, 0.938}, 
 {"FIN", "Europe", "Finland", "2020-11-06", 17385., 266., 210.714, 362., 1., 
  0.571, 3137.68, 48.008, 38.03, 65.334, 0.18, 0.103, 1.08, 13., 2.346, 68., 
  12.273, "", "", "", "", 15128., 1.64062*^6, 296.102, 2.73, 12630., 2.279, 
  0.017, 59.9, "tests performed", "", "", "", "", "", "", "", "", "", 40.74, 
  5.540718*^6, 18.136, 42.8, 21.228, 13.264, 40585.721, "", 153.507, 5.76, 
  18.3, 22.6, "", 3.28, 81.91, 0.938}, {"FIN", "Europe", "Finland", 
  "2020-11-07", 17385., 0., 181.714, 362., 0., 0.571, 3137.68, 0., 32.796, 
  65.334, 0., 0.103, 1.09, "", "", "", "", "", "", "", "", 9833., 
  1.650453*^6, 297.877, 1.775, 12769., 2.305, 0.014, 70.3, "tests performed", 
  "", "", "", "", "", "", "", "", "", 40.74, 5.540718*^6, 18.136, 42.8, 
  21.228, 13.264, 40585.721, "", 153.507, 5.76, 18.3, 22.6, "", 3.28, 81.91, 
  0.938}, {"FIN", "Europe", "Finland", "2020-11-08", 17797., 412., 215.143, 
  362., 0., 0.571, 3212.039, 74.359, 38.829, 65.334, 0., 0.103, 1.1, "", "", 
  "", "", "", "", "", "", 5786., 1.656239*^6, 298.921, 1.044, 12741., 2.3, 
  0.017, 59.2, "tests performed", "", "", "", "", "", "", "", "", "", 40.74, 
  5.540718*^6, 18.136, 42.8, 21.228, 13.264, 40585.721, "", 153.507, 5.76, 
  18.3, 22.6, "", 3.28, 81.91, 0.938}, {"FIN", "Europe", "Finland", 
  "2020-11-09", 17887., 90., 212.429, 363., 1., 0.571, 3228.282, 16.243, 
  38.34, 65.515, 0.18, 0.103, 1.1, 13., 2.346, 86., 15.521, "", "", "", "", 
  11753., 1.667992*^6, 301.043, 2.121, 13026., 2.351, 0.016, 61.3, 
  "tests performed", "", "", "", "", "", "", "", "", "", 40.74, 5.540718*^6, 
  18.136, 42.8, 21.228, 13.264, 40585.721, "", 153.507, 5.76, 18.3, 22.6, "", 
  3.28, 81.91, 0.938}, {"FIN", "Europe", "Finland", "2020-11-10", 18107., 
  220., 210., 363., 0., 0.571, 3267.988, 39.706, 37.901, 65.515, 0., 0.103, 
  1.11, "", "", "", "", "", "", "", "", 16694., 1.684686*^6, 304.056, 3.013, 
  13115., 2.367, 0.016, 62.5, "tests performed", "", "", "", "", "", "", "", 
  "", "", 40.74, 5.540718*^6, 18.136, 42.8, 21.228, 13.264, 40585.721, "", 
  153.507, 5.76, 18.3, 22.6, "", 3.28, 81.91, 0.938}, 
 {"FIN", "Europe", "Finland", "2020-11-11", 18345., 238., 202.143, 365., 2., 
  0.571, 3310.943, 42.955, 36.483, 65.876, 0.361, 0.103, 1.11, 14., 2.527, 
  73., 13.175, "", "", "", "", 16387., 1.701073*^6, 307.013, 2.958, 12985., 
  2.344, 0.016, 64.2, "tests performed", "", "", "", "", "", "", "", "", "", 
  40.74, 5.540718*^6, 18.136, 42.8, 21.228, 13.264, 40585.721, "", 153.507, 
  5.76, 18.3, 22.6, "", 3.28, 81.91, 0.938}, {"FIN", "Europe", "Finland", 
  "2020-11-12", 18542., 197., 203.286, 365., 0., 0.571, 3346.498, 35.555, 
  36.689, 65.876, 0., 0.103, 1.12, "", "", "", "", "", "", "", "", 15852., 
  1.716925*^6, 309.874, 2.861, 13062., 2.357, 0.016, 64.3, "tests performed", 
  "", "", "", "", "", "", "", "", "", 40.74, 5.540718*^6, 18.136, 42.8, 
  21.228, 13.264, 40585.721, "", 153.507, 5.76, 18.3, 22.6, "", 3.28, 81.91, 
  0.938}, {"FIN", "Europe", "Finland", "2020-11-13", 18858., 316., 210.429, 
  369., 4., 1., 3403.53, 57.032, 37.979, 66.598, 0.722, 0.18, 1.13, 15., 
  2.707, 73., 13.175, "", "", "", "", 13392., 1.730317*^6, 312.291, 2.417, 
  12814., 2.313, 0.016, 60.9, "tests performed", "", "", "", "", "", "", "", 
  "", "", 40.74, 5.540718*^6, 18.136, 42.8, 21.228, 13.264, 40585.721, "", 
  153.507, 5.76, 18.3, 22.6, "", 3.28, 81.91, 0.938}, 
 {"FIN", "Europe", "Finland", "2020-11-14", 19102., 244., 245.286, 369., 0., 
  1., 3447.568, 44.038, 44.27, 66.598, 0., 0.18, 1.14, "", "", "", "", "", 
  "", "", "", 10836., 1.741153*^6, 314.247, 1.956, 12957., 2.339, 0.019, 
  52.8, "tests performed", "", "", "", "", "", "", "", "", "", 40.74, 
  5.540718*^6, 18.136, 42.8, 21.228, 13.264, 40585.721, "", 153.507, 5.76, 
  18.3, 22.6, "", 3.28, 81.91, 0.938}, {"FIN", "Europe", "Finland", 
  "2020-11-15", 19315., 213., 216.857, 369., 0., 1., 3486.01, 38.443, 39.139, 
  66.598, 0., 0.18, 1.15, "", "", "", "", "", "", "", "", 6648., 1.747801*^6, 
  315.447, 1.2, 13080., 2.361, 0.017, 60.3, "tests performed", "", "", "", 
  "", "", "", "", "", "", 40.74, 5.540718*^6, 18.136, 42.8, 21.228, 13.264, 
  40585.721, "", 153.507, 5.76, 18.3, 22.6, "", 3.28, 81.91, 0.938}, 
 {"FIN", "Europe", "Finland", "2020-11-16", 19419., 104., 218.857, 371., 2., 
  1.143, 3504.78, 18.77, 39.5, 66.959, 0.361, 0.206, 1.16, 13., 2.346, 80., 
  14.439, "", "", "", "", 12667., 1.760468*^6, 317.733, 2.286, 13211., 2.384, 
  0.017, 60.4, "tests performed", "", "", "", "", "", "", "", "", "", 40.74, 
  5.540718*^6, 18.136, 42.8, 21.228, 13.264, 40585.721, "", 153.507, 5.76, 
  18.3, 22.6, "", 3.28, 81.91, 0.938}, {"FIN", "Europe", "Finland", 
  "2020-11-17", 19647., 228., 220., 371., 0., 1.143, 3545.93, 41.15, 39.706, 
  66.959, 0., 0.206, 1.17, "", "", "", "", "", "", "", "", 18246., 
  1.778714*^6, 321.026, 3.293, 13433., 2.424, 0.016, 61.1, "tests performed", 
  "", "", "", "", "", "", "", "", "", 40.74, 5.540718*^6, 18.136, 42.8, 
  21.228, 13.264, 40585.721, "", 153.507, 5.76, 18.3, 22.6, "", 3.28, 81.91, 
  0.938}, {"FIN", "Europe", "Finland", "2020-11-18", 19935., 288., 227.143, 
  374., 3., 1.286, 3597.909, 51.979, 40.995, 67.5, 0.541, 0.232, 1.19, 12., 
  2.166, 90., 16.243, "", "", "", "", 17093., 1.795807*^6, 324.111, 3.085, 
  13533., 2.442, 0.017, 59.6, "tests performed", "", "", "", "", "", "", "", 
  "", "", 40.74, 5.540718*^6, 18.136, 42.8, 21.228, 13.264, 40585.721, "", 
  153.507, 5.76, 18.3, 22.6, "", 3.28, 81.91, 0.938}, 
 {"FIN", "Europe", "Finland", "2020-11-19", 20286., 351., 249.143, 374., 0., 
  1.286, 3661.258, 63.349, 44.966, 67.5, 0., 0.232, 1.21, "", "", "", "", "", 
  "", "", "", 16789., 1.812596*^6, 327.141, 3.03, 13667., 2.467, 0.018, 54.9, 
  "tests performed", "", "", "", "", "", "", "", "", "", 40.74, 5.540718*^6, 
  18.136, 42.8, 21.228, 13.264, 40585.721, "", 153.507, 5.76, 18.3, 22.6, "", 
  3.28, 81.91, 0.938}, {"FIN", "Europe", "Finland", "2020-11-20", 20747., 
  461., 269.857, 375., 1., 0.857, 3744.461, 83.202, 48.704, 67.681, 0.18, 
  0.155, 1.22, 10., 1.805, 104., 18.77, "", "", "", "", 17748., 1.830344*^6, 
  330.344, 3.203, 14290., 2.579, 0.019, 53., "tests performed", "", "", "", 
  "", "", "", "", "", "", 40.74, 5.540718*^6, 18.136, 42.8, 21.228, 13.264, 
  40585.721, "", 153.507, 5.76, 18.3, 22.6, "", 3.28, 81.91, 0.938}, 
 {"FIN", "Europe", "Finland", "2020-11-21", 21216., 469., 302., 375., 0., 
  0.857, 3829.107, 84.646, 54.506, 67.681, 0., 0.155, 1.23, "", "", "", "", 
  "", "", "", "", 13047., 1.843391*^6, 332.699, 2.355, 14605., 2.636, 0.021, 
  48.4, "tests performed", "", "", "", "", "", "", "", "", "", 40.74, 
  5.540718*^6, 18.136, 42.8, 21.228, 13.264, 40585.721, "", 153.507, 5.76, 
  18.3, 22.6, "", 3.28, 81.91, 0.938}, {"FIN", "Europe", "Finland", 
  "2020-11-22", 21639., 423., 332., 375., 0., 0.857, 3905.451, 76.344, 59.92, 
  67.681, 0., 0.155, 1.22, "", "", "", "", "", "", "", "", 8718., 
  1.852109*^6, 334.272, 1.573, 14901., 2.689, 0.022, 44.9, "tests performed", 
  "", "", "", "", "", "", "", "", "", 40.74, 5.540718*^6, 18.136, 42.8, 
  21.228, 13.264, 40585.721, "", 153.507, 5.76, 18.3, 22.6, "", 3.28, 81.91, 
  0.938}, {"FIN", "Europe", "Finland", "2020-11-23", 21936., 297., 359.571, 
  384., 9., 1.857, 3959.054, 53.603, 64.896, 69.305, 1.624, 0.335, 1.21, 15., 
  2.707, 120., 21.658, "", "", "", "", 14688., 1.866797*^6, 336.923, 2.651, 
  15190., 2.742, 0.024, 42.2, "tests performed", "", "", "", "", "", "", "", 
  "", "", 42.13, 5.540718*^6, 18.136, 42.8, 21.228, 13.264, 40585.721, "", 
  153.507, 5.76, 18.3, 22.6, "", 3.28, 81.91, 0.938}, 
 {"FIN", "Europe", "Finland", "2020-11-24", 22289., 353., 377.429, 384., 0., 
  1.857, 4022.764, 63.71, 68.119, 69.305, 0., 0.335, 1.2, "", "", "", "", "", 
  "", "", "", 20984., 1.887781*^6, 340.711, 3.787, 15581., 2.812, 0.024, 
  41.3, "tests performed", "", "", "", "", "", "", "", "", "", 42.13, 
  5.540718*^6, 18.136, 42.8, 21.228, 13.264, 40585.721, "", 153.507, 5.76, 
  18.3, 22.6, "", 3.28, 81.91, 0.938}, {"FIN", "Europe", "Finland", 
  "2020-11-25", 22652., 363., 388.143, 388., 4., 2., 4088.279, 65.515, 
  70.053, 70.027, 0.722, 0.361, 1.2, 21., 3.79, 134., 24.185, "", "", "", "", 
  23323., 1.911104*^6, 344.92, 4.209, 16471., 2.973, 0.024, 42.4, 
  "tests performed", "", "", "", "", "", "", "", "", "", 42.13, 5.540718*^6, 
  18.136, 42.8, 21.228, 13.264, 40585.721, "", 153.507, 5.76, 18.3, 22.6, "", 
  3.28, 81.91, 0.938}, {"FIN", "Europe", "Finland", "2020-11-26", 23148., 
  496., 408.857, 388., 0., 2., 4177.798, 89.519, 73.791, 70.027, 0., 0.361, 
  1.19, "", "", "", "", "", "", "", "", 21928., 1.933032*^6, 348.878, 3.958, 
  17205., 3.105, 0.024, 42.1, "tests performed", "", "", "", "", "", "", "", 
  "", "", 42.13, 5.540718*^6, 18.136, 42.8, 21.228, 13.264, 40585.721, "", 
  153.507, 5.76, 18.3, 22.6, "", 3.28, 81.91, 0.938}, 
 {"FIN", "Europe", "Finland", "2020-11-27", 23766., 618., 431.286, 393., 5., 
  2.571, 4289.336, 111.538, 77.839, 70.929, 0.902, 0.464, 1.18, 19., 3.429, 
  152., 27.433, "", "", "", "", 21658., 1.95469*^6, 352.786, 3.909, 17764., 
  3.206, 0.024, 41.2, "tests performed", "", "", "", "", "", "", "", "", "", 
  42.13, 5.540718*^6, 18.136, 42.8, 21.228, 13.264, 40585.721, "", 153.507, 
  5.76, 18.3, 22.6, "", 3.28, 81.91, 0.938}, {"FIN", "Europe", "Finland", 
  "2020-11-28", 24307., 541., 441.571, 393., 0., 2.571, 4386.977, 97.641, 
  79.696, 70.929, 0., 0.464, 1.17, "", "", "", "", "", "", "", "", 16298., 
  1.970988*^6, 355.728, 2.941, 18228., 3.29, 0.024, 41.3, "tests performed", 
  "", "", "", "", "", "", "", "", "", 42.13, 5.540718*^6, 18.136, 42.8, 
  21.228, 13.264, 40585.721, "", 153.507, 5.76, 18.3, 22.6, "", 3.28, 81.91, 
  0.938}, {"FIN", "Europe", "Finland", "2020-11-29", 24629., 322., 427.143, 
  393., 0., 2.571, 4445.092, 58.115, 77.092, 70.929, 0., 0.464, 1.15, "", "", 
  "", "", "", "", "", "", 13935., 1.984923*^6, 358.243, 2.515, 18973., 3.424, 
  0.023, 44.4, "tests performed", "", "", "", "", "", "", "", "", "", 42.13, 
  5.540718*^6, 18.136, 42.8, 21.228, 13.264, 40585.721, "", 153.507, 5.76, 
  18.3, 22.6, "", 3.28, 81.91, 0.938}, {"FIN", "Europe", "Finland", 
  "2020-11-30", 24912., 283., 425.143, 399., 6., 2.143, 4496.168, 51.076, 
  76.731, 72.012, 1.083, 0.387, 1.14, 18., 3.249, 175., 31.584, "", "", "", 
  "", 14556., 1.999479*^6, 360.87, 2.627, 18955., 3.421, 0.022, 44.6, 
  "tests performed", "", "", "", "", "", "", "", "", "", 46.76, 5.540718*^6, 
  18.136, 42.8, 21.228, 13.264, 40585.721, "", 153.507, 5.76, 18.3, 22.6, "", 
  3.28, 81.91, 0.938}, {"FIN", "Europe", "Finland", "2020-12-01", 25462., 
  550., 453.286, 399., 0., 2.143, 4595.433, 99.265, 81.81, 72.012, 0., 0.387, 
  1.12, "", "", "", "", "", "", "", "", 20889., 2.020368*^6, 364.64, 3.77, 
  18941., 3.419, 0.024, 41.8, "tests performed", "", "", "", "", "", "", "", 
  "", "", 46.76, 5.540718*^6, 18.136, 42.8, 21.228, 13.264, 40585.721, "", 
  153.507, 5.76, 18.3, 22.6, "", 3.28, 81.91, 0.938}, 
 {"FIN", "Europe", "Finland", "2020-12-02", 25882., 420., 461.429, 408., 9., 
  2.857, 4671.236, 75.802, 83.28, 73.637, 1.624, 0.516, 1.11, 21., 3.79, 
  165., 29.78, "", "", "", "", 23756., 2.044124*^6, 368.928, 4.288, 19003., 
  3.43, 0.024, 41.2, "tests performed", "", "", "", "", "", "", "", "", "", 
  46.76, 5.540718*^6, 18.136, 42.8, 21.228, 13.264, 40585.721, "", 153.507, 
  5.76, 18.3, 22.6, "", 3.28, 81.91, 0.938}, {"FIN", "Europe", "Finland", 
  "2020-12-03", 26422., 540., 467.714, 408., 0., 2.857, 4768.696, 97.46, 
  84.414, 73.637, 0., 0.516, 1.09, "", "", "", "", "", "", "", "", 21894., 
  2.066018*^6, 372.879, 3.951, 18998., 3.429, 0.025, 40.6, "tests performed", 
  "", "", "", "", "", "", "", "", "", 48.61, 5.540718*^6, 18.136, 42.8, 
  21.228, 13.264, 40585.721, "", 153.507, 5.76, 18.3, 22.6, "", 3.28, 81.91, 
  0.938}, {"FIN", "Europe", "Finland", "2020-12-04", 26758., 336., 427.429, 
  408., 0., 2.143, 4829.338, 60.642, 77.143, 73.637, 0., 0.387, 1.08, 21., 
  3.79, 141., 25.448, "", "", "", "", 21704., 2.087722*^6, 376.796, 3.917, 
  19005., 3.43, 0.022, 44.5, "tests performed", "", "", "", "", "", "", "", 
  "", "", 48.61, 5.540718*^6, 18.136, 42.8, 21.228, 13.264, 40585.721, "", 
  153.507, 5.76, 18.3, 22.6, "", 3.28, 81.91, 0.938}, 
 {"FIN", "Europe", "Finland", "2020-12-05", 27218., 460., 415.857, 415., 7., 
  3.143, 4912.36, 83.022, 75.055, 74.9, 1.263, 0.567, 1.07, "", "", "", "", 
  "", "", "", "", 17866., 2.105588*^6, 380.021, 3.224, 19229., 3.47, 0.022, 
  46.2, "tests performed", "", "", "", "", "", "", "", "", "", 48.61, 
  5.540718*^6, 18.136, 42.8, 21.228, 13.264, 40585.721, "", 153.507, 5.76, 
  18.3, 22.6, "", 3.28, 81.91, 0.938}, {"FIN", "Europe", "Finland", 
  "2020-12-06", 27631., 413., 428.857, 415., 0., 3.143, 4986.899, 74.539, 
  77.401, 74.9, 0., 0.567, 1.06, "", "", "", "", "", "", "", "", 11462., 
  2.11705*^6, 382.089, 2.069, 18875., 3.407, 0.023, 44., "tests performed", 
  "", "", "", "", "", "", "", "", "", 48.61, 5.540718*^6, 18.136, 42.8, 
  21.228, 13.264, 40585.721, "", 153.507, 5.76, 18.3, 22.6, "", 3.28, 81.91, 
  0.938}, {"FIN", "Europe", "Finland", "2020-12-07", 27881., 250., 424.143, 
  424., 9., 3.571, 5032.019, 45.121, 76.55, 76.524, 1.624, 0.645, 1.05, 30., 
  5.414, 223., 40.247, "", "", "", "", 15644., 2.132694*^6, 384.913, 2.823, 
  19031., 3.435, 0.022, 44.9, "tests performed", "", "", "", "", "", "", "", 
  "", "", 52.31, 5.540718*^6, 18.136, 42.8, 21.228, 13.264, 40585.721, "", 
  153.507, 5.76, 18.3, 22.6, "", 3.28, 81.91, 0.938}, 
 {"FIN", "Europe", "Finland", "2020-12-08", 28242., 361., 397.143, 424., 0., 
  3.571, 5097.173, 65.154, 71.677, 76.524, 0., 0.645, 1.04, 28., 5.053, 240., 
  43.316, "", "", "", "", 21190., 2.153884*^6, 388.737, 3.824, 19074., 3.443, 
  0.021, 48., "tests performed", "", "", "", "", "", "", "", "", "", 52.31, 
  5.540718*^6, 18.136, 42.8, 21.228, 13.264, 40585.721, "", 153.507, 5.76, 
  18.3, 22.6, "", 3.28, 81.91, 0.938}, {"FIN", "Europe", "Finland", 
  "2020-12-09", 28732., 490., 407.143, 433., 9., 3.571, 5185.61, 88.436, 
  73.482, 78.149, 1.624, 0.645, 1.04, 27., 4.873, 233., 42.052, "", "", "", 
  "", 21645., 2.175529*^6, 392.644, 3.907, 18772., 3.388, 0.022, 46.1, 
  "tests performed", "", "", "", "", "", "", "", "", "", 52.31, 5.540718*^6, 
  18.136, 42.8, 21.228, 13.264, 40585.721, "", 153.507, 5.76, 18.3, 22.6, "", 
  3.28, 81.91, 0.938}, {"FIN", "Europe", "Finland", "2020-12-10", 29572., 
  840., 450., 442., 9., 4.857, 5337.214, 151.605, 81.217, 79.773, 1.624, 
  0.877, 1.03, 25., 4.512, 244., 44.038, "", "", "", "", 18679., 2.194208*^6, 
  396.015, 3.371, 18313., 3.305, 0.025, 40.7, "tests performed", "", "", "", 
  "", "", "", "", "", "", 52.31, 5.540718*^6, 18.136, 42.8, 21.228, 13.264, 
  40585.721, "", 153.507, 5.76, 18.3, 22.6, "", 3.28, 81.91, 0.938}, 
 {"FIN", "Europe", "Finland", "2020-12-11", 30073., 501., 473.571, 453., 11., 
  6.429, 5427.636, 90.421, 85.471, 81.758, 1.985, 1.16, 1.01, 26., 4.693, 
  240., 43.316, "", "", "", "", 19191., 2.213399*^6, 399.479, 3.464, 17954., 
  3.24, 0.026, 37.9, "tests performed", "", "", "", "", "", "", "", "", "", 
  52.31, 5.540718*^6, 18.136, 42.8, 21.228, 13.264, 40585.721, "", 153.507, 
  5.76, 18.3, 22.6, "", 3.28, 81.91, 0.938}, {"FIN", "Europe", "Finland", 
  "2020-12-12", 30450., 377., 461.714, 453., 0., 5.429, 5495.678, 68.042, 
  83.331, 81.758, 0., 0.98, 0.99, "", "", "", "", "", "", "", "", 13877., 
  2.227276*^6, 401.983, 2.505, 17384., 3.137, 0.027, 37.7, "tests performed", 
  "", "", "", "", "", "", "", "", "", 52.31, 5.540718*^6, 18.136, 42.8, 
  21.228, 13.264, 40585.721, "", 153.507, 5.76, 18.3, 22.6, "", 3.28, 81.91, 
  0.938}, {"FIN", "Europe", "Finland", "2020-12-13", 30810., 360., 454.143, 
  453., 0., 5.429, 5560.651, 64.974, 81.965, 81.758, 0., 0.98, 0.98, "", "", 
  "", "", "", "", "", "", 10414., 2.23769*^6, 403.863, 1.88, 17234., 3.11, 
  0.026, 37.9, "tests performed", "", "", "", "", "", "", "", "", "", 52.31, 
  5.540718*^6, 18.136, 42.8, 21.228, 13.264, 40585.721, "", 153.507, 5.76, 
  18.3, 22.6, "", 3.28, 81.91, 0.938}, {"FIN", "Europe", "Finland", 
  "2020-12-14", 31110., 300., 461.286, 461., 8., 5.286, 5614.796, 54.145, 
  83.254, 83.202, 1.444, 0.954, 0.96, 28., 5.053, 276., 49.813, "", "", "", 
  "", 15206., 2.252896*^6, 406.607, 2.744, 17172., 3.099, 0.027, 37.2, 
  "tests performed", "", "", "", "", "", "", "", "", "", 52.31, 5.540718*^6, 
  18.136, 42.8, 21.228, 13.264, 40585.721, "", 153.507, 5.76, 18.3, 22.6, "", 
  3.28, 81.91, 0.938}, {"FIN", "Europe", "Finland", "2020-12-15", 31459., 
  349., 459.571, 466., 5., 6., 5677.784, 62.988, 82.944, 84.105, 0.902, 
  1.083, 0.95, 35., 6.317, 284., 51.257, "", "", "", "", 22630., 2.275526*^6, 
  410.692, 4.084, 17377., 3.136, 0.026, 37.8, "tests performed", "", "", "", 
  "", "", "", "", "", "", 52.31, 5.540718*^6, 18.136, 42.8, 21.228, 13.264, 
  40585.721, "", 153.507, 5.76, 18.3, 22.6, "", 3.28, 81.91, 0.938}, 
 {"FIN", "Europe", "Finland", "2020-12-16", 31870., 411., 448.286, 472., 6., 
  5.571, 5751.962, 74.178, 80.908, 85.188, 1.083, 1.006, 0.93, 34., 6.136, 
  268., 48.369, "", "", "", "", 18572., 2.294098*^6, 414.043, 3.352, 16938., 
  3.057, 0.026, 37.8, "tests performed", "", "", "", "", "", "", "", "", "", 
  52.31, 5.540718*^6, 18.136, 42.8, 21.228, 13.264, 40585.721, "", 153.507, 
  5.76, 18.3, 22.6, "", 3.28, 81.91, 0.938}, {"FIN", "Europe", "Finland", 
  "2020-12-17", 32228., 358., 379.429, 484., 12., 6., 5816.575, 64.613, 
  68.48, 87.353, 2.166, 1.083, 0.92, 27., 4.873, 264., 47.647, "", "", "", 
  "", 20440., 2.314538*^6, 417.733, 3.689, 17190., 3.102, 0.022, 45.3, 
  "tests performed", "", "", "", "", "", "", "", "", "", 52.31, 5.540718*^6, 
  18.136, 42.8, 21.228, 13.264, 40585.721, "", 153.507, 5.76, 18.3, 22.6, "", 
  3.28, 81.91, 0.938}, {"FIN", "Europe", "Finland", "2020-12-18", 32582., 
  354., 358.429, 489., 5., 5.143, 5880.465, 63.891, 64.69, 88.256, 0.902, 
  0.928, 0.91, 30., 5.414, 263., 47.467, "", "", "", "", 19754., 2.334292*^6, 
  421.298, 3.565, 17270., 3.117, 0.021, 48.2, "tests performed", "", "", "", 
  "", "", "", "", "", "", 52.31, 5.540718*^6, 18.136, 42.8, 21.228, 13.264, 
  40585.721, "", 153.507, 5.76, 18.3, 22.6, "", 3.28, 81.91, 0.938}, 
 {"FIN", "Europe", "Finland", "2020-12-19", 32853., 271., 343.286, 489., 0., 
  5.143, 5929.376, 48.911, 61.957, 88.256, 0., 0.928, 0.91, "", "", "", "", 
  "", "", "", "", 15100., 2.349392*^6, 424.023, 2.725, 17445., 3.149, 0.02, 
  50.8, "tests performed", "", "", "", "", "", "", "", "", "", 52.31, 
  5.540718*^6, 18.136, 42.8, 21.228, 13.264, 40585.721, "", 153.507, 5.76, 
  18.3, 22.6, "", 3.28, 81.91, 0.938}, {"FIN", "Europe", "Finland", 
  "2020-12-20", 33162., 309., 336., 489., 0., 5.143, 5985.145, 55.769, 
  60.642, 88.256, 0., 0.928, 0.9, "", "", "", "", "", "", "", "", 11966., 
  2.361358*^6, 426.183, 2.16, 17667., 3.189, 0.019, 52.6, "tests performed", 
  "", "", "", "", "", "", "", "", "", 52.31, 5.540718*^6, 18.136, 42.8, 
  21.228, 13.264, 40585.721, "", 153.507, 5.76, 18.3, 22.6, "", 3.28, 81.91, 
  0.938}, {"FIN", "Europe", "Finland", "2020-12-21", 33414., 252., 329.143, 
  506., 17., 6.429, 6030.626, 45.481, 59.404, 91.324, 3.068, 1.16, 0.9, 33., 
  5.956, 281., 50.715, "", "", "", "", 15149., 2.376507*^6, 428.917, 2.734, 
  17659., 3.187, 0.019, 53.7, "tests performed", "", "", "", "", "", "", "", 
  "", "", 52.31, 5.540718*^6, 18.136, 42.8, 21.228, 13.264, 40585.721, "", 
  153.507, 5.76, 18.3, 22.6, "", 3.28, 81.91, 0.938}, 
 {"FIN", "Europe", "Finland", "2020-12-22", 33717., 303., 322.571, 511., 5., 
  6.429, 6085.312, 54.686, 58.218, 92.226, 0.902, 1.16, 0.89, 28., 5.053, 
  273., 49.272, "", "", "", "", 22266., 2.398773*^6, 432.935, 4.019, 17607., 
  3.178, 0.018, 54.6, "tests performed", "", "", "", "", "", "", "", "", "", 
  52.31, 5.540718*^6, 18.136, 42.8, 21.228, 13.264, 40585.721, "", 153.507, 
  5.76, 18.3, 22.6, "", 3.28, 81.91, 0.938}, {"FIN", "Europe", "Finland", 
  "2020-12-23", 34084., 367., 316.286, 524., 13., 7.429, 6151.549, 66.237, 
  57.084, 94.573, 2.346, 1.341, 0.89, 26., 4.693, 258., 46.564, "", "", "", 
  "", 21217., 2.41999*^6, 436.765, 3.829, 17985., 3.246, 0.018, 56.9, 
  "tests performed", "", "", "", "", "", "", "", "", "", 52.31, 5.540718*^6, 
  18.136, 42.8, 21.228, 13.264, 40585.721, "", 153.507, 5.76, 18.3, 22.6, "", 
  3.28, 81.91, 0.938}, {"FIN", "Europe", "Finland", "2020-12-24", 34447., 
  363., 317., 524., 0., 5.714, 6217.064, 65.515, 57.213, 94.573, 0., 1.031, 
  0.88, "", "", "", "", "", "", "", "", 11339., 2.431329*^6, 438.811, 2.046, 
  16684., 3.011, 0.019, 52.6, "tests performed", "", "", "", "", "", "", "", 
  "", "", 52.31, 5.540718*^6, 18.136, 42.8, 21.228, 13.264, 40585.721, "", 
  153.507, 5.76, 18.3, 22.6, "", 3.28, 81.91, 0.938}, 
 {"FIN", "Europe", "Finland", "2020-12-25", 34648., 201., 295.143, 524., 0., 
  5., 6253.341, 36.277, 53.268, 94.573, 0., 0.902, 0.88, "", "", "", "", "", 
  "", "", "", 6857., 2.438186*^6, 440.049, 1.238, 14842., 2.679, 0.02, 50.3, 
  "tests performed", "", "", "", "", "", "", "", "", "", 52.31, 5.540718*^6, 
  18.136, 42.8, 21.228, 13.264, 40585.721, "", 153.507, 5.76, 18.3, 22.6, "", 
  3.28, 81.91, 0.938}, {"FIN", "Europe", "Finland", "2020-12-26", 34821., 
  173., 281.143, 524., 0., 5., 6284.565, 31.223, 50.741, 94.573, 0., 0.902, 
  0.88, "", "", "", "", "", "", "", "", 6415., 2.444601*^6, 441.207, 1.158, 
  13601., 2.455, 0.021, 48.4, "tests performed", "", "", "", "", "", "", "", 
  "", "", 52.31, 5.540718*^6, 18.136, 42.8, 21.228, 13.264, 40585.721, "", 
  153.507, 5.76, 18.3, 22.6, "", 3.28, 81.91, 0.938}, 
 {"FIN", "Europe", "Finland", "2020-12-27", 34977., 156., 259.286, 524., 0., 
  5., 6312.72, 28.155, 46.796, 94.573, 0., 0.902, 0.89, "", "", "", "", "", 
  "", "", "", 7345., 2.451946*^6, 442.532, 1.326, 12941., 2.336, 0.02, 49.9, 
  "tests performed", "", "", "", "", "", "", "", "", "", 52.31, 5.540718*^6, 
  18.136, 42.8, 21.228, 13.264, 40585.721, "", 153.507, 5.76, 18.3, 22.6, "", 
  3.28, 81.91, 0.938}, {"FIN", "Europe", "Finland", "2020-12-28", 35137., 
  160., 246.143, 546., 22., 5.714, 6341.597, 28.877, 44.424, 98.543, 3.971, 
  1.031, 0.9, 29., 5.234, 237., 42.774, "", "", "", "", 11585., 2.463531*^6, 
  444.623, 2.091, 12432., 2.244, 0.02, 50.5, "tests performed", "", "", "", 
  "", "", "", "", "", "", 52.31, 5.540718*^6, 18.136, 42.8, 21.228, 13.264, 
  40585.721, "", 153.507, 5.76, 18.3, 22.6, "", 3.28, 81.91, 0.938}, 
 {"FIN", "Europe", "Finland", "2020-12-29", 35420., 283., 243.286, 550., 4., 
  5.571, 6392.673, 51.076, 43.909, 99.265, 0.722, 1.006, 0.91, 30., 5.414, 
  221., 39.887, "", "", "", "", 15715., 2.479246*^6, 447.459, 2.836, 11496., 
  2.075, 0.021, 47.3, "tests performed", "", "", "", "", "", "", "", "", "", 
  52.31, 5.540718*^6, 18.136, 42.8, 21.228, 13.264, 40585.721, "", 153.507, 
  5.76, 18.3, 22.6, "", 3.28, 81.91, 0.938}, {"FIN", "Europe", "Finland", 
  "2020-12-30", 35858., 438., 253.429, 556., 6., 4.571, 6471.724, 79.051, 
  45.739, 100.348, 1.083, 0.825, 0.92, 30., 5.414, 211., 38.082, "", "", "", 
  "", 14322., 2.493568*^6, 450.044, 2.585, 10511., 1.897, 0.024, 41.5, 
  "tests performed", "", "", "", "", "", "", "", "", "", 52.31, 5.540718*^6, 
  18.136, 42.8, 21.228, 13.264, 40585.721, "", 153.507, 5.76, 18.3, 22.6, "", 
  3.28, 81.91, 0.938}, {"FIN", "Europe", "Finland", "2020-12-31", 36107., 
  249., 237.143, 561., 5., 5.286, 6516.664, 44.94, 42.8, 101.25, 0.902, 
  0.954, 0.92, 27., 4.873, 199., 35.916, "", "", "", "", 11974., 2.505542*^6, 
  452.205, 2.161, 10602., 1.913, 0.022, 44.7, "tests performed", 1767., "", 
  "", "", "", 0.03, "", "", "", 52.31, 5.540718*^6, 18.136, 42.8, 21.228, 
  13.264, 40585.721, "", 153.507, 5.76, 18.3, 22.6, "", 3.28, 81.91, 0.938}, 
 {"FIN", "Europe", "Finland", "2021-01-01", 36403., 296., 250.714, 561., 0., 
  5.286, 6570.087, 53.423, 45.249, 101.25, 0., 0.954, 0.92, "", "", "", "", 
  "", "", "", "", 6829., 2.512371*^6, 453.438, 1.233, 10598., 1.913, 0.024, 
  42.3, "tests performed", "", "", "", "", 459., "", "", "", 83., 52.31, 
  5.540718*^6, 18.136, 42.8, 21.228, 13.264, 40585.721, "", 153.507, 5.76, 
  18.3, 22.6, "", 3.28, 81.91, 0.938}, {"FIN", "Europe", "Finland", 
  "2021-01-02", 36604., 201., 254.714, 561., 0., 5.286, 6606.364, 36.277, 
  45.971, 101.25, 0., 0.954, 0.93, "", "", "", "", "", "", "", "", 5684., 
  2.518055*^6, 454.464, 1.026, 10493., 1.894, 0.024, 41.2, "tests performed", 
  "", "", "", "", 459., "", "", "", 83., 52.31, 5.540718*^6, 18.136, 42.8, 
  21.228, 13.264, 40585.721, "", 153.507, 5.76, 18.3, 22.6, "", 3.28, 81.91, 
  0.938}, {"FIN", "Europe", "Finland", "2021-01-03", 36772., 168., 256.429, 
  561., 0., 5.286, 6636.685, 30.321, 46.281, 101.25, 0., 0.954, 0.94, "", "", 
  "", "", "", "", "", "", 6495., 2.52455*^6, 455.636, 1.172, 10372., 1.872, 
  0.025, 40.4, "tests performed", "", "", "", "", 459., "", "", "", 83., 
  52.31, 5.540718*^6, 18.136, 42.8, 21.228, 13.264, 40585.721, "", 153.507, 
  5.76, 18.3, 22.6, "", 3.28, 81.91, 0.938}, {"FIN", "Europe", "Finland", 
  "2021-01-04", 36919., 147., 254.571, 565., 4., 2.714, 6663.216, 26.531, 
  45.946, 101.972, 0.722, 0.49, 0.95, 31., 5.595, 210., 37.901, "", "", "", 
  "", 10677., 2.535227*^6, 457.563, 1.927, 10242., 1.848, 0.025, 40.2, 
  "tests performed", 3604., "", "", "", 459., 0.07, "", "", 83., 52.31, 
  5.540718*^6, 18.136, 42.8, 21.228, 13.264, 40585.721, "", 153.507, 5.76, 
  18.3, 22.6, "", 3.28, 81.91, 0.938}, {"FIN", "Europe", "Finland", 
  "2021-01-05", 37218., 299., 256.857, 576., 11., 3.714, 6717.18, 53.964, 
  46.358, 103.958, 1.985, 0.67, 0.96, 25., 4.512, 188., 33.931, "", "", "", 
  "", 14981., 2.550208*^6, 460.267, 2.704, 10137., 1.83, 0.025, 39.5, 
  "tests performed", 5445., "", "", 1841., 736., 0.1, "", "", 133., 52.31, 
  5.540718*^6, 18.136, 42.8, 21.228, 13.264, 40585.721, "", 153.507, 5.76, 
  18.3, 22.6, "", 3.28, 81.91, 0.938}, {"FIN", "Europe", "Finland", 
  "2021-01-06", 37549., 331., 241.571, 576., 0., 2.857, 6776.92, 59.74, 
  43.599, 103.958, 0., 0.516, 0.96, "", "", "", "", "", "", "", "", 10861., 
  2.561069*^6, 462.227, 1.96, 9643., 1.74, 0.025, 39.9, "tests performed", 
  "", "", "", "", 839., "", "", "", 151., 52.31, 5.540718*^6, 18.136, 42.8, 
  21.228, 13.264, 40585.721, "", 153.507, 5.76, 18.3, 22.6, "", 3.28, 81.91, 
  0.938}, {"FIN", "Europe", "Finland", "2021-01-07", 37772., 223., 237.857, 
  584., 8., 3.286, 6817.167, 40.247, 42.929, 105.402, 1.444, 0.593, 0.97, 
  32., 5.775, 186., 33.57, "", "", "", "", 8975., 2.570044*^6, 463.847, 1.62, 
  9215., 1.663, 0.026, 38.7, "tests performed", 8155., "", "", "", 913., 
  0.15, "", "", 165., 52.31, 5.540718*^6, 18.136, 42.8, 21.228, 13.264, 
  40585.721, "", 153.507, 5.76, 18.3, 22.6, "", 3.28, 81.91, 0.938}, 
 {"FIN", "Europe", "Finland", "2021-01-08", 38068., 296., 237.857, 586., 2., 
  3.571, 6870.59, 53.423, 42.929, 105.762, 0.361, 0.645, 0.98, 29., 5.234, 
  176., 31.765, "", "", "", "", 13740., 2.583784*^6, 466.327, 2.48, 10202., 
  1.841, 0.023, 42.9, "tests performed", 11135., "", "", 2980., 1273., 0.2, 
  "", "", 230., 52.31, 5.540718*^6, 18.136, 42.8, 21.228, 13.264, 40585.721, 
  "", 153.507, 5.76, 18.3, 22.6, "", 3.28, 81.91, 0.938}, 
 {"FIN", "Europe", "Finland", "2021-01-09", 38392., 324., 255.429, 586., 0., 
  3.571, 6929.066, 58.476, 46.1, 105.762, 0., 0.645, 0.99, "", "", "", "", 
  "", "", "", "", 9370., 2.593154*^6, 468.018, 1.691, 10728., 1.936, 0.024, 
  42., "tests performed", "", "", "", "", 1353., "", "", "", 244., 52.31, 
  5.540718*^6, 18.136, 42.8, 21.228, 13.264, 40585.721, "", 153.507, 5.76, 
  18.3, 22.6, "", 3.28, 81.91, 0.938}, {"FIN", "Europe", "Finland", 
  "2021-01-10", 38590., 198., 259.714, 586., 0., 3.571, 6964.801, 35.735, 
  46.874, 105.762, 0., 0.645, 1., "", "", "", "", "", "", "", "", 6501., 
  2.599655*^6, 469.191, 1.173, 10729., 1.936, 0.024, 41.3, "tests performed", 
  "", "", "", "", 1433., "", "", "", 259., 52.31, 5.540718*^6, 18.136, 42.8, 
  21.228, 13.264, 40585.721, "", 153.507, 5.76, 18.3, 22.6, "", 3.28, 81.91, 
  0.938}, {"FIN", "Europe", "Finland", "2021-01-11", 38790., 200., 267.286, 
  597., 11., 4.571, 7000.898, 36.096, 48.24, 107.748, 1.985, 0.825, 1., 32., 
  5.775, 166., 29.96, "", "", "", "", 9375., 2.60903*^6, 470.883, 1.692, 
  10543., 1.903, 0.025, 39.4, "tests performed", 14196., "", "", "", 1513., 
  0.26, "", "", 273., 52.31, 5.540718*^6, 18.136, 42.8, 21.228, 13.264, 
  40585.721, "", 153.507, 5.76, 18.3, 22.6, "", 3.28, 81.91, 0.938}, 
 {"FIN", "Europe", "Finland", "2021-01-12", 39011., 221., 256.143, 602., 5., 
  3.714, 7040.784, 39.887, 46.229, 108.65, 0.902, 0.67, 1.01, 30., 5.414, 
  158., 28.516, "", "", "", "", 14430., 2.62346*^6, 473.487, 2.604, 10465., 
  1.889, 0.024, 40.9, "tests performed", 17617., "", "", 3421., 1739., 0.32, 
  "", "", 314., 52.31, 5.540718*^6, 18.136, 42.8, 21.228, 13.264, 40585.721, 
  "", 153.507, 5.76, 18.3, 22.6, "", 3.28, 81.91, 0.938}, 
 {"FIN", "Europe", "Finland", "2021-01-13", 39335., 324., 255.143, 602., 0., 
  3.714, 7099.26, 58.476, 46.049, 108.65, 0., 0.67, 1.01, 28., 5.053, 150., 
  27.072, "", "", "", "", 12971., 2.636431*^6, 475.828, 2.341, 10766., 1.943, 
  0.024, 42.2, "tests performed", 23126., "", "", 5509., 2332., 0.42, "", "", 
  421., 52.31, 5.540718*^6, 18.136, 42.8, 21.228, 13.264, 40585.721, "", 
  153.507, 5.76, 18.3, 22.6, "", 3.28, 81.91, 0.938}, 
 {"FIN", "Europe", "Finland", "2021-01-14", 39593., 258., 260.143, 616., 14., 
  4.571, 7145.825, 46.564, 46.951, 111.177, 2.527, 0.825, 1.02, 29., 5.234, 
  155., 27.975, "", "", "", "", 10759., 2.64719*^6, 477.77, 1.942, 11021., 
  1.989, 0.024, 42.4, "tests performed", 33033., "", "", 9907., 3554., 0.6, 
  "", "", 641., 52.31, 5.540718*^6, 18.136, 42.8, 21.228, 13.264, 40585.721, 
  "", 153.507, 5.76, 18.3, 22.6, "", 3.28, 81.91, 0.938}, 
 {"FIN", "Europe", "Finland", "2021-01-15", 39911., 318., 263.286, 618., 2., 
  4.571, 7203.218, 57.393, 47.518, 111.538, 0.361, 0.825, 1.03, 28., 5.053, 
  145., 26.17, "", "", "", "", 11189., 2.658379*^6, 479.79, 2.019, 10656., 
  1.923, 0.025, 40.5, "tests performed", 43143., "", "", 10110., 4573., 0.78, 
  "", "", 825., 52.31, 5.540718*^6, 18.136, 42.8, 21.228, 13.264, 40585.721, 
  "", 153.507, 5.76, 18.3, 22.6, "", 3.28, 81.91, 0.938}, 
 {"FIN", "Europe", "Finland", "2021-01-16", 40101., 190., 244.143, 618., 0., 
  4.571, 7237.51, 34.292, 44.063, 111.538, 0., 0.825, 1.04, "", "", "", "", 
  "", "", "", "", 9323., 2.667702*^6, 481.472, 1.683, 10650., 1.922, 0.023, 
  43.6, "tests performed", "", "", "", "", 4971., "", "", "", 897., 52.31, 
  5.540718*^6, 18.136, 42.8, 21.228, 13.264, 40585.721, "", 153.507, 5.76, 
  18.3, 22.6, "", 3.28, 81.91, 0.938}, {"FIN", "Europe", "Finland", 
  "2021-01-17", 40337., 236., 249.571, 618., 0., 4.571, 7280.103, 42.594, 
  45.043, 111.538, 0., 0.825, 1.05, "", "", "", "", "", "", "", "", 5160., 
  2.672862*^6, 482.404, 0.931, 10458., 1.887, 0.024, 41.9, "tests performed", 
  "", "", "", "", 5369., "", "", "", 969., 52.31, 5.540718*^6, 18.136, 42.8, 
  21.228, 13.264, 40585.721, "", 153.507, 5.76, 18.3, 22.6, "", 3.28, 81.91, 
  0.938}, {"FIN", "Europe", "Finland", "2021-01-18", 40505., 168., 245., 
  618., 0., 3., 7310.424, 30.321, 44.218, 111.538, 0., 0.541, 1.06, 27., 
  4.873, 148., 26.711, "", "", "", "", 9367., 2.682229*^6, 484.094, 1.691, 
  10457., 1.887, 0.023, 42.7, "tests performed", 54568., "", "", "", 5767., 
  0.98, "", "", 1041., 52.31, 5.540718*^6, 18.136, 42.8, 21.228, 13.264, 
  40585.721, "", 153.507, 5.76, 18.3, 22.6, "", 3.28, 81.91, 0.938}, 
 {"FIN", "Europe", "Finland", "2021-01-19", 40722., 217., 244.429, 621., 3., 
  2.714, 7349.589, 39.165, 44.115, 112.079, 0.541, 0.49, 1.07, 24., 4.332, 
  141., 25.448, "", "", "", "", 16872., 2.699101*^6, 487.139, 3.045, 10806., 
  1.95, 0.023, 44.2, "tests performed", 55824., "", "", 1256., 5458., 1.01, 
  "", "", 985., 52.31, 5.540718*^6, 18.136, 42.8, 21.228, 13.264, 40585.721, 
  "", 153.507, 5.76, 18.3, 22.6, "", 3.28, 81.91, 0.938}, 
 {"FIN", "Europe", "Finland", "2021-01-20", 41166., 444., 261.571, 632., 11., 
  4.286, 7429.723, 80.134, 47.209, 114.065, 1.985, 0.773, 1.09, 27., 4.873, 
  146., 26.35, "", "", "", "", 15794., 2.714895*^6, 489.99, 2.851, 11209., 
  2.023, 0.023, 42.9, "tests performed", 62061., "", "", 6237., 5562., 1.12, 
  "", "", 1004., 52.31, 5.540718*^6, 18.136, 42.8, 21.228, 13.264, 40585.721, 
  "", 153.507, 5.76, 18.3, 22.6, "", 3.28, 81.91, 0.938}, 
 {"FIN", "Europe", "Finland", "2021-01-21", 41565., 399., 281.714, 632., 0., 
  2.286, 7501.735, 72.012, 50.844, 114.065, 0., 0.413, 1.1, 26., 4.693, 148., 
  26.711, "", "", "", "", 15746., 2.730641*^6, 492.832, 2.842, 11922., 2.152, 
  0.024, 42.3, "tests performed", 78300., "", "", 16239., 6467., 1.41, "", 
  "", 1167., 52.31, 5.540718*^6, 18.136, 42.8, 21.228, 13.264, 40585.721, "", 
  153.507, 5.76, 18.3, 22.6, "", 3.28, 81.91, 0.938}, 
 {"FIN", "Europe", "Finland", "2021-01-22", 41915., 350., 286.286, 644., 12., 
  3.714, 7564.904, 63.169, 51.669, 116.23, 2.166, 0.67, 1.1, 24., 4.332, 
  136., 24.546, "", "", "", "", 16859., 2.7475*^6, 495.874, 3.043, 12732., 
  2.298, 0.022, 44.5, "tests performed", 91260., "", "", 12960., 6874., 1.65, 
  "", "", 1241., 52.31, 5.540718*^6, 18.136, 42.8, 21.228, 13.264, 40585.721, 
  "", 153.507, 5.76, 18.3, 22.6, "", 3.28, 81.91, 0.938}, 
 {"FIN", "Europe", "Finland", "2021-01-23", 42334., 419., 319., 644., 0., 
  3.714, 7640.526, 75.622, 57.574, 116.23, 0., 0.67, 1.1, "", "", "", "", "", 
  "", "", "", 11627., 2.759127*^6, 497.973, 2.098, 13061., 2.357, 0.024, 
  40.9, "tests performed", "", "", "", "", 7253., "", "", "", 1309., 52.31, 
  5.540718*^6, 18.136, 42.8, 21.228, 13.264, 40585.721, "", 153.507, 5.76, 
  18.3, 22.6, "", 3.28, 81.91, 0.938}, {"FIN", "Europe", "Finland", 
  "2021-01-24", 42580., 246., 320.429, 644., 0., 3.714, 7684.925, 44.399, 
  57.832, 116.23, 0., 0.67, 1.1, "", "", "", "", "", "", "", "", 8716., 
  2.767843*^6, 499.546, 1.573, 13569., 2.449, 0.024, 42.3, "tests performed", 
  "", "", "", "", 7633., "", "", "", 1378., 52.31, 5.540718*^6, 18.136, 42.8, 
  21.228, 13.264, 40585.721, "", 153.507, 5.76, 18.3, 22.6, "", 3.28, 81.91, 
  0.938}, {"FIN", "Europe", "Finland", "2021-01-25", 42772., 192., 323.857, 
  655., 11., 5.286, 7719.577, 34.653, 58.45, 118.216, 1.985, 0.954, 1.1, 21., 
  3.79, 131., 23.643, "", "", "", "", 11433., 2.779276*^6, 501.609, 2.063, 
  13864., 2.502, 0.023, 42.8, "tests performed", 110651., 106098., 4553., "", 
  8012., 2., 1.91, 0.08, 1446., 52.31, 5.540718*^6, 18.136, 42.8, 21.228, 
  13.264, 40585.721, "", 153.507, 5.76, 18.3, 22.6, "", 3.28, 81.91, 0.938}, 
 {"FIN", "Europe", "Finland", "2021-01-26", 43120., 348., 342.571, 655., 0., 
  4.857, 7782.385, 62.808, 61.828, 118.216, 0., 0.877, 1.11, 21., 3.79, 141., 
  25.448, "", "", "", "", 20056., 2.799332*^6, 505.229, 3.62, 14319., 2.584, 
  0.024, 41.8, "tests performed", 117007., 110047., 6960., 6356., 8740., 
  2.11, 1.99, 0.13, 1577., 52.31, 5.540718*^6, 18.136, 42.8, 21.228, 13.264, 
  40585.721, "", 153.507, 5.76, 18.3, 22.6, "", 3.28, 81.91, 0.938}, 
 {"FIN", "Europe", "Finland", "2021-01-27", 43616., 496., 350., 660., 5., 4., 
  7871.904, 89.519, 63.169, 119.118, 0.902, 0.722, 1.11, 20., 3.61, 148., 
  26.711, "", "", "", "", 16664., 2.815996*^6, 508.237, 3.008, 14443., 2.607, 
  0.024, 41.3, "tests performed", 126910., 117555., 9355., 9903., 9264., 
  2.29, 2.12, 0.17, 1672., 52.31, 5.540718*^6, 18.136, 42.8, 21.228, 13.264, 
  40585.721, "", 153.507, 5.76, 18.3, 22.6, "", 3.28, 81.91, 0.938}, 
 {"FIN", "Europe", "Finland", "2021-01-28", 44039., 423., 353.429, 664., 4., 
  4.571, 7948.248, 76.344, 63.788, 119.84, 0.722, 0.825, 1.1, 22., 3.971, 
  138., 24.907, "", "", "", "", 16570., 2.832566*^6, 511.227, 2.991, 14561., 
  2.628, 0.024, 41.2, "tests performed", 138323., 127783., 10540., 11413., 
  8575., 2.5, 2.31, 0.19, 1548., 52.31, 5.540718*^6, 18.136, 42.8, 21.228, 
  13.264, 40585.721, "", 153.507, 5.76, 18.3, 22.6, "", 3.28, 81.91, 0.938}, 
 {"FIN", "Europe", "Finland", "2021-01-29", 44402., 363., 355.286, 671., 7., 
  3.857, 8013.763, 65.515, 64.123, 121.103, 1.263, 0.696, 1.1, 20., 3.61, 
  126., 22.741, "", "", "", "", 18667., 2.851233*^6, 514.596, 3.369, 14819., 
  2.675, 0.024, 41.7, "tests performed", 151790., 137551., 14239., 13467., 
  8647., 2.74, 2.48, 0.26, 1561., 52.31, 5.540718*^6, 18.136, 42.8, 21.228, 
  13.264, 40585.721, "", 153.507, 5.76, 18.3, 22.6, "", 3.28, 81.91, 0.938}, 
 {"FIN", "Europe", "Finland", "2021-01-30", 44871., 469., 362.429, 671., 0., 
  3.857, 8098.409, 84.646, 65.412, 121.103, 0., 0.696, 1.1, "", "", "", "", 
  "", "", "", "", 12367., 2.8636*^6, 516.828, 2.232, 14925., 2.694, 0.024, 
  41.2, "tests performed", 162277., 144520., 17757., 10487., 9222., 2.93, 
  2.61, 0.32, 1664., 52.31, 5.540718*^6, 18.136, 42.8, 21.228, 13.264, 
  40585.721, "", 153.507, 5.76, 18.3, 22.6, "", 3.28, 81.91, 0.938}, 
 {"FIN", "Europe", "Finland", "2021-01-31", 45238., 367., 379.714, 671., 0., 
  3.857, 8164.646, 66.237, 68.532, 121.103, 0., 0.696, 1.09, "", "", "", "", 
  "", "", "", "", 10583., 2.874183*^6, 518.738, 1.91, 15191., 2.742, 0.025, 
  40., "tests performed", "", "", "", "", 8404., "", "", "", 1517., 52.31, 
  5.540718*^6, 18.136, 42.8, 21.228, 13.264, 40585.721, "", 153.507, 5.76, 
  18.3, 22.6, "", 3.28, 81.91, 0.938}, {"FIN", "Europe", "Finland", 
  "2021-02-01", 45482., 244., 387.143, 677., 6., 3.143, 8208.683, 44.038, 
  69.872, 122.186, 1.083, 0.567, 1.08, 17., 3.068, 135., 24.365, "", "", "", 
  "", 12904., 2.887087*^6, 521.067, 2.329, 15402., 2.78, 0.025, 39.8, 
  "tests performed", 163760., 145557., 18203., "", 7587., 2.96, 2.63, 0.33, 
  1369., 52.31, 5.540718*^6, 18.136, 42.8, 21.228, 13.264, 40585.721, "", 
  153.507, 5.76, 18.3, 22.6, "", 3.28, 81.91, 0.938}, 
 {"FIN", "Europe", "Finland", "2021-02-02", 45784., 302., 380.571, 684., 7., 
  4.143, 8263.189, 54.506, 68.686, 123.45, 1.263, 0.748, 1.08, 17., 3.068, 
  141., 25.448, "", "", "", "", 19672., 2.906759*^6, 524.618, 3.55, 15347., 
  2.77, 0.025, 40.3, "tests performed", 163973., 145770., 18203., 213., 
  6709., 2.96, 2.63, 0.33, 1211., 52.31, 5.540718*^6, 18.136, 42.8, 21.228, 
  13.264, 40585.721, "", 153.507, 5.76, 18.3, 22.6, "", 3.28, 81.91, 0.938}, 
 {"FIN", "Europe", "Finland", "2021-02-03", 46049., 265., 347.571, 685., 1., 
  3.571, 8311.017, 47.828, 62.73, 123.63, 0.18, 0.645, 1.07, 23., 4.151, 
  129., 23.282, "", "", "", "", 22752., 2.929511*^6, 528.724, 4.106, 16216., 
  2.927, 0.021, 46.7, "tests performed", 173372., 149951., 23421., 9399., 
  6637., 3.13, 2.71, 0.42, 1198., 52.31, 5.540718*^6, 18.136, 42.8, 21.228, 
  13.264, 40585.721, "", 153.507, 5.76, 18.3, 22.6, "", 3.28, 81.91, 0.938}, 
 {"FIN", "Europe", "Finland", "2021-02-04", 46493., 444., 350.571, 688., 3., 
  3.429, 8391.151, 80.134, 63.272, 124.172, 0.541, 0.619, 1.08, 23., 4.151, 
  128., 23.102, "", "", "", "", 19448., 2.948959*^6, 532.234, 3.51, 16628., 
  3.001, 0.021, 47.4, "tests performed", 193917., 159624., 34293., 20545., 
  7942., 3.5, 2.88, 0.62, 1433., 52.31, 5.540718*^6, 18.136, 42.8, 21.228, 
  13.264, 40585.721, "", 153.507, 5.76, 18.3, 22.6, "", 3.28, 81.91, 0.938}, 
 {"FIN", "Europe", "Finland", "2021-02-05", 46894., 401., 356., 688., 0., 
  2.429, 8463.524, 72.373, 64.252, 124.172, 0., 0.438, 1.08, 20., 3.61, 124., 
  22.38, "", "", "", "", 18024., 2.966983*^6, 535.487, 3.253, 16536., 2.984, 
  0.022, 46.4, "tests performed", 207303., 164636., 42667., 13386., 7930., 
  3.74, 2.97, 0.77, 1431., 52.31, 5.540718*^6, 18.136, 42.8, 21.228, 13.264, 
  40585.721, "", 153.507, 5.76, 18.3, 22.6, "", 3.28, 81.91, 0.938}, 
 {"FIN", "Europe", "Finland", "2021-02-06", 47262., 368., 341.571, 688., 0., 
  2.429, 8529.941, 66.417, 61.648, 124.172, 0., 0.438, 1.08, "", "", "", "", 
  "", "", "", "", 14201., 2.981184*^6, 538.05, 2.563, 16798., 3.032, 0.02, 
  49.2, "tests performed", 217844., 169194., 48650., 10541., 7938., 3.93, 
  3.05, 0.88, 1433., 52.31, 5.540718*^6, 18.136, 42.8, 21.228, 13.264, 
  40585.721, "", 153.507, 5.76, 18.3, 22.6, "", 3.28, 81.91, 0.938}, 
 {"FIN", "Europe", "Finland", "2021-02-07", 47616., 354., 339.714, 688., 0., 
  2.429, 8593.832, 63.891, 61.312, 124.172, 0., 0.438, 1.09, "", "", "", "", 
  "", "", "", "", 9095., 2.990279*^6, 539.692, 1.641, 16585., 2.993, 0.02, 
  48.8, "tests performed", 220116., 170335., 49781., 2272., 8157., 3.97, 
  3.07, 0.9, 1472., 52.31, 5.540718*^6, 18.136, 42.8, 21.228, 13.264, 
  40585.721, "", 153.507, 5.76, 18.3, 22.6, "", 3.28, 81.91, 0.938}, 
 {"FIN", "Europe", "Finland", "2021-02-08", 47969., 353., 355.286, 688., 0., 
  1.571, 8657.542, 63.71, 64.123, 124.172, 0., 0.284, 1.09, 16., 2.888, 125., 
  22.56, "", "", "", "", 14031., 3.00431*^6, 542.224, 2.532, 16746., 3.022, 
  0.021, 47.1, "tests performed", 220636., 170641., 49995., 520., 8125., 
  3.98, 3.08, 0.9, 1466., 52.31, 5.540718*^6, 18.136, 42.8, 21.228, 13.264, 
  40585.721, "", 153.507, 5.76, 18.3, 22.6, "", 3.28, 81.91, 0.938}, 
 {"FIN", "Europe", "Finland", "2021-02-09", 48407., 438., 374.714, 703., 15., 
  2.714, 8736.593, 79.051, 67.629, 126.879, 2.707, 0.49, 1.09, 15., 2.707, 
  129., 23.282, "", "", "", "", 21939., 3.026249*^6, 546.184, 3.96, 17070., 
  3.081, 0.022, 45.6, "tests performed", 227427., 173558., 53869., 6791., 
  9065., 4.1, 3.13, 0.97, 1636., 52.31, 5.540718*^6, 18.136, 42.8, 21.228, 
  13.264, 40585.721, "", 153.507, 5.76, 18.3, 22.6, "", 3.28, 81.91, 0.938}, 
 {"FIN", "Europe", "Finland", "2021-02-10", 48807., 400., 394., 703., 0., 
  2.571, 8808.786, 72.193, 71.11, 126.879, 0., 0.464, 1.09, 16., 2.888, 118., 
  21.297, "", "", "", "", 20731., 3.04698*^6, 549.925, 3.742, 16781., 3.029, 
  0.023, 42.6, "tests performed", 233775., 178005., 55770., 6348., 8629., 
  4.22, 3.21, 1.01, 1557., 52.31, 5.540718*^6, 18.136, 42.8, 21.228, 13.264, 
  40585.721, "", 153.507, 5.76, 18.3, 22.6, "", 3.28, 81.91, 0.938}, 
 {"FIN", "Europe", "Finland", "2021-02-11", 49165., 358., 381.714, 708., 5., 
  2.857, 8873.399, 64.613, 68.893, 127.781, 0.902, 0.516, 1.09, 16., 2.888, 
  112., 20.214, "", "", "", "", 18768., 3.065748*^6, 553.312, 3.387, 16684., 
  3.011, 0.023, 43.7, "tests performed", 247536., 187384., 60152., 13761., 
  7660., 4.47, 3.38, 1.09, 1382., 52.31, 5.540718*^6, 18.136, 42.8, 21.228, 
  13.264, 40585.721, "", 153.507, 5.76, 18.3, 22.6, "", 3.28, 81.91, 0.938}, 
 {"FIN", "Europe", "Finland", "2021-02-12", 49572., 407., 382.571, 710., 2., 
  3.143, 8946.855, 73.456, 69.047, 128.142, 0.361, 0.567, 1.09, 18., 3.249, 
  109., 19.673, "", "", "", "", 18433., 3.084181*^6, 556.639, 3.327, 16743., 
  3.022, 0.023, 43.8, "tests performed", 261342., 197540., 63802., 13806., 
  7720., 4.72, 3.57, 1.15, 1393., 52.31, 5.540718*^6, 18.136, 42.8, 21.228, 
  13.264, 40585.721, "", 153.507, 5.76, 18.3, 22.6, "", 3.28, 81.91, 0.938}, 
 {"FIN", "Europe", "Finland", "2021-02-13", 50007., 435., 392.143, 710., 0., 
  3.143, 9025.365, 78.51, 70.775, 128.142, 0., 0.567, 1.1, "", "", "", "", 
  "", "", "", "", 12932., 3.097113*^6, 558.973, 2.334, 16561., 2.989, 0.024, 
  42.2, "tests performed", 273115., 206283., 66832., 11773., 7896., 4.93, 
  3.72, 1.21, 1425., 52.31, 5.540718*^6, 18.136, 42.8, 21.228, 13.264, 
  40585.721, "", 153.507, 5.76, 18.3, 22.6, "", 3.28, 81.91, 0.938}, 
 {"FIN", "Europe", "Finland", "2021-02-14", 50319., 312., 386.143, 710., 0., 
  3.143, 9081.675, 56.31, 69.692, 128.142, 0., 0.567, 1.1, "", "", "", "", 
  "", "", "", "", 9916., 3.107029*^6, 560.763, 1.79, 16679., 3.01, 0.023, 
  43.2, "tests performed", 276469., 209510., 66959., 3354., 8050., 4.99, 
  3.78, 1.21, 1453., 52.31, 5.540718*^6, 18.136, 42.8, 21.228, 13.264, 
  40585.721, "", 153.507, 5.76, 18.3, 22.6, "", 3.28, 81.91, 0.938}, 
 {"FIN", "Europe", "Finland", "2021-02-15", 50662., 343., 384.714, 716., 6., 
  4., 9143.58, 61.905, 69.434, 129.225, 1.083, 0.722, 1.11, 21., 3.79, 129., 
  23.282, "", "", "", "", 15195., 3.122224*^6, 563.505, 2.742, 16845., 3.04, 
  0.023, 43.8, "tests performed", 277186., 210194., 66992., 717., 8079., 5., 
  3.79, 1.21, 1458., 52.31, 5.540718*^6, 18.136, 42.8, 21.228, 13.264, 
  40585.721, "", 153.507, 5.76, 18.3, 22.6, "", 3.28, 81.91, 0.938}, 
 {"FIN", "Europe", "Finland", "2021-02-16", 51047., 385., 377.143, 720., 4., 
  2.429, 9213.066, 69.486, 68.068, 129.947, 0.722, 0.438, 1.12, 27., 4.873, 
  122., 22.019, "", "", "", "", 21948., 3.144172*^6, 567.467, 3.961, 16846., 
  3.04, 0.022, 44.7, "tests performed", 283926., 216463., 67463., 6740., 
  8071., 5.12, 3.91, 1.22, 1457., 52.31, 5.540718*^6, 18.136, 42.8, 21.228, 
  13.264, 40585.721, "", 153.507, 5.76, 18.3, 22.6, "", 3.28, 81.91, 0.938}, 
 {"FIN", "Europe", "Finland", "2021-02-17", 51595., 548., 398.286, 723., 3., 
  2.857, 9311.97, 98.904, 71.883, 130.489, 0.541, 0.516, 1.13, 30., 5.414, 
  132., 23.824, "", "", "", "", 20831., 3.165003*^6, 571.226, 3.76, 16860., 
  3.043, 0.024, 42.3, "tests performed", 298189., 229558., 68631., 14263., 
  9202., 5.38, 4.14, 1.24, 1661., 52.31, 5.540718*^6, 18.136, 42.8, 21.228, 
  13.264, 40585.721, "", 153.507, 5.76, 18.3, 22.6, "", 3.28, 81.91, 0.938}, 
 {"FIN", "Europe", "Finland", "2021-02-18", 52209., 614., 434.857, 725., 2., 
  2.429, 9422.786, 110.816, 78.484, 130.849, 0.361, 0.438, 1.13, 27., 4.873, 
  137., 24.726, "", "", "", "", 21616., 3.186619*^6, 575.127, 3.901, 17267., 
  3.116, 0.025, 39.7, "tests performed", 314100., 243973., 70127., 15911., 
  9509., 5.67, 4.4, 1.27, 1716., 52.31, 5.540718*^6, 18.136, 42.8, 21.228, 
  13.264, 40585.721, "", 153.507, 5.76, 18.3, 22.6, "", 3.28, 81.91, 0.938}, 
 {"FIN", "Europe", "Finland", "2021-02-19", 52653., 444., 440.143, 725., 0., 
  2.143, 9502.92, 80.134, 79.438, 130.849, 0., 0.387, 1.13, 24., 4.332, 141., 
  25.448, "", "", "", "", 19672., 3.206291*^6, 578.678, 3.55, 17444., 3.148, 
  0.025, 39.6, "tests performed", 333631., 262145., 71486., 19531., 10327., 
  6.02, 4.73, 1.29, 1864., 52.31, 5.540718*^6, 18.136, 42.8, 21.228, 13.264, 
  40585.721, "", 153.507, 5.76, 18.3, 22.6, "", 3.28, 81.91, 0.938}, 
 {"FIN", "Europe", "Finland", "2021-02-20", 53285., 632., 468.286, 726., 1., 
  2.286, 9616.985, 114.065, 84.517, 131.03, 0.18, 0.413, 1.13, "", "", "", 
  "", "", "", "", "", 16123., 3.222414*^6, 581.588, 2.91, 17900., 3.231, 
  0.026, 38.2, "tests performed", 349139., 276280., 72859., 15508., 10861., 
  6.3, 4.99, 1.31, 1960., 52.31, 5.540718*^6, 18.136, 42.8, 21.228, 13.264, 
  40585.721, "", 153.507, 5.76, 18.3, 22.6, "", 3.28, 81.91, 0.938}, 
 {"FIN", "Europe", "Finland", "2021-02-21", 53742., 457., 489., 726., 0., 
  2.286, 9699.465, 82.48, 88.256, 131.03, 0., 0.413, 1.13, "", "", "", "", 
  "", "", "", "", 11944., 3.234358*^6, 583.743, 2.156, 18190., 3.283, 0.027, 
  37.2, "tests performed", "", "", "", "", 11392., "", "", "", 2056., 52.31, 
  5.540718*^6, 18.136, 42.8, 21.228, 13.264, 40585.721, "", 153.507, 5.76, 
  18.3, 22.6, "", 3.28, 81.91, 0.938}, {"FIN", "Europe", "Finland", 
  "2021-02-22", 54132., 390., 495.714, 733., 7., 2.429, 9769.853, 70.388, 
  89.468, 132.293, 1.263, 0.438, 1.13, 30., 5.414, 170., 30.682, "", "", "", 
  "", 21503., 3.255861*^6, 587.624, 3.881, 19091., 3.446, 0.026, 38.5, 
  "tests performed", "", "", "", "", 12301., "", "", "", 2220., 52.31, 
  5.540718*^6, 18.136, 42.8, 21.228, 13.264, 40585.721, "", 153.507, 5.76, 
  18.3, 22.6, "", 3.28, 81.91, 0.938}, {"FIN", "Europe", "Finland", 
  "2021-02-23", 54532., 400., 497.857, 734., 1., 2., 9842.046, 72.193, 
  89.854, 132.474, 0.18, 0.361, 1.13, 34., 6.136, 186., 33.57, "", "", "", 
  "", 23014., 3.278875*^6, 591.778, 4.154, 19243., 3.473, 0.026, 38.7, 
  "tests performed", "", "", "", "", 12348., "", "", "", 2229., 52.31, 
  5.540718*^6, 18.136, 42.8, 21.228, 13.264, 40585.721, "", 153.507, 5.76, 
  18.3, 22.6, "", 3.28, 81.91, 0.938}, {"FIN", "Europe", "Finland", 
  "2021-02-24", 55122., 590., 503.857, 737., 3., 2., 9948.53, 106.484, 
  90.937, 133.015, 0.541, 0.361, 1.13, 35., 6.317, 193., 34.833, "", "", "", 
  "", 21906., 3.300781*^6, 595.732, 3.954, 19397., 3.501, 0.026, 38.5, 
  "tests performed", 377441., 302342., 75099., "", 11322., 6.81, 5.46, 1.36, 
  2043., 52.31, 5.540718*^6, 18.136, 42.8, 21.228, 13.264, 40585.721, "", 
  153.507, 5.76, 18.3, 22.6, "", 3.28, 81.91, 0.938}, 
 {"FIN", "Europe", "Finland", "2021-02-25", 55687., 565., 496.857, 740., 3., 
  2.143, 10050.502, 101.972, 89.674, 133.557, 0.541, 0.387, 1.13, 36., 6.497, 
  194., 35.014, "", "", "", "", 22370., 3.323151*^6, 599.769, 4.037, 19505., 
  3.52, 0.025, 39.3, "tests performed", 396861., 319559., 77302., 19420., 
  11823., 7.16, 5.77, 1.4, 2134., 52.31, 5.540718*^6, 18.136, 42.8, 21.228, 
  13.264, 40585.721, "", 153.507, 5.76, 18.3, 22.6, "", 3.28, 81.91, 0.938}, 
 {"FIN", "Europe", "Finland", "2021-02-26", 56407., 720., 536.286, 742., 2., 
  2.429, 10180.45, 129.947, 96.79, 133.918, 0.361, 0.438, 1.14, 38., 6.858, 
  210., 37.901, "", "", "", "", 22189., 3.34534*^6, 603.774, 4.005, 19864., 
  3.585, 0.027, 37., "tests performed", 426806., 347082., 79724., 29945., 
  13311., 7.7, 6.26, 1.44, 2402., 52.31, 5.540718*^6, 18.136, 42.8, 21.228, 
  13.264, 40585.721, "", 153.507, 5.76, 18.3, 22.6, "", 3.28, 81.91, 0.938}, 
 {"FIN", "Europe", "Finland", "2021-02-27", 57052., 645., 538.143, 742., 0., 
  2.286, 10296.86, 116.411, 97.125, 133.918, 0., 0.413, 1.13, "", "", "", "", 
  "", "", "", "", 17789., 3.363129*^6, 606.984, 3.211, 20102., 3.628, 0.027, 
  37.4, "tests performed", 442671., 361744., 80927., 15865., 13362., 7.99, 
  6.53, 1.46, 2412., 52.31, 5.540718*^6, 18.136, 42.8, 21.228, 13.264, 
  40585.721, "", 153.507, 5.76, 18.3, 22.6, "", 3.28, 81.91, 0.938}, 
 {"FIN", "Europe", "Finland", "2021-02-28", 57672., 620., 561.429, 742., 0., 
  2.286, 10408.759, 111.899, 101.328, 133.918, 0., 0.413, 1.13, "", "", "", 
  "", "", "", "", "", 9902., 3.373031*^6, 608.771, 1.787, 19810., 3.575, 
  0.028, 35.3, "tests performed", 451999., 370874., 81125., 9328., 13684., 
  8.16, 6.69, 1.46, 2470., 52.31, 5.540718*^6, 18.136, 42.8, 21.228, 13.264, 
  40585.721, "", 153.507, 5.76, 18.3, 22.6, "", 3.28, 81.91, 0.938}, 
 {"FIN", "Europe", "Finland", "2021-03-01", 58064., 392., 561.714, 750., 8., 
  2.429, 10479.508, 70.749, 101.379, 135.362, 1.444, 0.438, 1.13, 39., 7.039, 
  239., 43.135, "", "", "", "", 18355., 3.391386*^6, 612.084, 3.313, 19361., 
  3.494, 0.029, 34.5, "tests performed", 466538., 384476., 82062., 14539., 
  14750., 8.42, 6.94, 1.48, 2662., 52.31, 5.540718*^6, 18.136, 42.8, 21.228, 
  13.264, 40585.721, "", 153.507, 5.76, 18.3, 22.6, "", 3.28, 81.91, 0.938}, 
 {"FIN", "Europe", "Finland", "2021-03-02", 58645., 581., 587.571, 755., 5., 
  3., 10584.368, 104.86, 106.046, 136.264, 0.902, 0.541, 1.12, 39., 7.039, 
  247., 44.579, "", "", "", "", 26550., 3.417936*^6, 616.876, 4.792, 19866., 
  3.585, 0.03, 33.8, "tests performed", "", "", "", "", 15245., "", "", "", 
  2751., 52.31, 5.540718*^6, 18.136, 42.8, 21.228, 13.264, 40585.721, "", 
  153.507, 5.76, 18.3, 22.6, "", 3.28, 81.91, 0.938}, 
 {"FIN", "Europe", "Finland", "2021-03-03", 59442., 797., 617.143, 759., 4., 
  3.143, 10728.212, 143.844, 111.383, 136.986, 0.722, 0.567, 1.12, 37., 
  6.678, 258., 46.564, "", "", "", "", 23809., 3.441745*^6, 621.173, 4.297, 
  20138., 3.635, 0.031, 32.6, "tests performed", 487619., 404436., 83183., 
  "", 15740., 8.8, 7.3, 1.5, 2841., 52.31, 5.540718*^6, 18.136, 42.8, 21.228, 
  13.264, 40585.721, "", 153.507, 5.76, 18.3, 22.6, "", 3.28, 81.91, 0.938}, 
 {"FIN", "Europe", "Finland", "2021-03-04", 60200., 758., 644.714, 764., 5., 
  3.429, 10865.018, 136.805, 116.359, 137.888, 0.902, 0.619, 1.11, 39., 
  7.039, 245., 44.218, "", "", "", "", 23734., 3.465479*^6, 625.457, 4.284, 
  20333., 3.67, 0.032, 31.5, "tests performed", 509187., 425545., 83642., 
  21568., 16047., 9.19, 7.68, 1.51, 2896., 52.31, 5.540718*^6, 18.136, 42.8, 
  21.228, 13.264, 40585.721, "", 153.507, 5.76, 18.3, 22.6, "", 3.28, 81.91, 
  0.938}, {"FIN", "Europe", "Finland", "2021-03-05", 60904., 704., 642.429, 
  767., 3., 3.571, 10992.077, 127.059, 115.947, 138.43, 0.541, 0.645, 1.1, 
  38., 6.858, 239., 43.135, "", "", "", "", 23036., 3.488515*^6, 629.614, 
  4.158, 20454., 3.692, 0.031, 31.8, "tests performed", 532902., 448680., 
  84222., 23715., 15157., 9.62, 8.1, 1.52, 2736., 52.31, 5.540718*^6, 18.136, 
  42.8, 21.228, 13.264, 40585.721, "", 153.507, 5.76, 18.3, 22.6, "", 3.28, 
  81.91, 0.938}, {"FIN", "Europe", "Finland", "2021-03-06", 61552., 648., 
  642.857, 767., 0., 3.571, 11109.03, 116.952, 116.024, 138.43, 0., 0.645, 
  1.09, "", "", "", "", "", "", "", "", 19597., 3.508112*^6, 633.151, 3.537, 
  20712., 3.738, 0.031, 32.2, "tests performed", 565456., 480647., 84809., 
  32554., 17541., 10.21, 8.67, 1.53, 3166., 52.31, 5.540718*^6, 18.136, 42.8, 
  21.228, 13.264, 40585.721, "", 153.507, 5.76, 18.3, 22.6, "", 3.28, 81.91, 
  0.938}, {"FIN", "Europe", "Finland", "2021-03-07", 62063., 511., 627.286, 
  767., 0., 3.571, 11201.256, 92.226, 113.214, 138.43, 0., 0.645, 1.09, "", 
  "", "", "", "", "", "", "", 13329., 3.521441*^6, 635.557, 2.406, 21201., 
  3.826, 0.03, 33.8, "tests performed", "", "", "", "", 16275., "", "", "", 
  2937., 52.31, 5.540718*^6, 18.136, 42.8, 21.228, 13.264, 40585.721, "", 
  153.507, 5.76, 18.3, 22.6, "", 3.28, 81.91, 0.938}, 
 {"FIN", "Europe", "Finland", "2021-03-08", 62522., 459., 636.857, 774., 7., 
  3.429, 11284.097, 82.841, 114.941, 139.693, 1.263, 0.619, 1.08, 37., 6.678, 
  251., 45.301, "", "", "", "", 21635., 3.543076*^6, 639.462, 3.905, 21670., 
  3.911, 0.029, 34., "tests performed", 566387., 481577., 84810., "", 14264., 
  10.22, 8.69, 1.53, 2574., 52.31, 5.540718*^6, 18.136, 42.8, 21.228, 13.264, 
  40585.721, "", 153.507, 5.76, 18.3, 22.6, "", 3.28, 81.91, 0.938}, 
 {"FIN", "Europe", "Finland", "2021-03-09", 63110., 588., 637.857, 776., 2., 
  3., 11390.221, 106.123, 115.122, 140.054, 0.361, 0.541, 1.08, 40., 7.219, 
  248., 44.76, "", "", "", "", 23745., 3.566821*^6, 643.747, 4.286, 21269., 
  3.839, 0.03, 33.3, "tests performed", 575749., 490735., 85014., 9362., 
  14096., 10.39, 8.86, 1.53, 2544., 52.31, 5.540718*^6, 18.136, 42.8, 21.228, 
  13.264, 40585.721, "", 153.507, 5.76, 18.3, 22.6, "", 3.28, 81.91, 0.938}, 
 {"FIN", "Europe", "Finland", "2021-03-10", 63889., 779., 635.286, 776., 0., 
  2.429, 11530.816, 140.595, 114.658, 140.054, 0., 0.438, 1.07, 43., 7.761, 
  256., 46.203, "", "", "", "", 24409., 3.59123*^6, 648.152, 4.405, 21355., 
  3.854, 0.03, 33.6, "tests performed", 600476., 515218., 85258., 24727., 
  16122., 10.84, 9.3, 1.54, 2910., 52.31, 5.540718*^6, 18.136, 42.8, 21.228, 
  13.264, 40585.721, "", 153.507, 5.76, 18.3, 22.6, "", 3.28, 81.91, 0.938}, 
 {"FIN", "Europe", "Finland", "2021-03-11", 64609., 720., 629.857, 776., 0., 
  1.714, 11660.763, 129.947, 113.678, 140.054, 0., 0.309, 1.07, 41., 7.4, 
  260., 46.925, "", "", "", "", 24562., 3.615792*^6, 652.585, 4.433, 21473., 
  3.875, 0.029, 34.1, "tests performed", 625039., 539618., 85421., 24563., 
  16550., 11.28, 9.74, 1.54, 2987., 52.31, 5.540718*^6, 18.136, 42.8, 21.228, 
  13.264, 40585.721, "", 153.507, 5.76, 18.3, 22.6, "", 3.28, 81.91, 0.938}, 
 {"FIN", "Europe", "Finland", "2021-03-12", 65315., 706., 630.143, 786., 10., 
  2.714, 11788.183, 127.42, 113.729, 141.859, 1.805, 0.49, 1.06, 47., 8.483, 
  264., 47.647, "", "", "", "", 22295., 3.638087*^6, 656.609, 4.024, 21367., 
  3.856, 0.029, 33.9, "tests performed", 651289., 565463., 85826., 26250., 
  16912., 11.75, 10.21, 1.55, 3052., 52.31, 5.540718*^6, 18.136, 42.8, 
  21.228, 13.264, 40585.721, "", 153.507, 5.76, 18.3, 22.6, "", 3.28, 81.91, 
  0.938}, {"FIN", "Europe", "Finland", "2021-03-13", 66006., 691., 636.286, 
  786., 0., 2.714, 11912.896, 124.713, 114.838, 141.859, 0., 0.49, 1.06, "", 
  "", "", "", "", "", "", "", 18510., 3.656597*^6, 659.95, 3.341, 21212., 
  3.828, 0.03, 33.3, "tests performed", 674128., 587848., 86280., 22839., 
  15525., 12.17, 10.61, 1.56, 2802., 52.31, 5.540718*^6, 18.136, 42.8, 
  21.228, 13.264, 40585.721, "", 153.507, 5.76, 18.3, 22.6, "", 3.28, 81.91, 
  0.938}, {"FIN", "Europe", "Finland", "2021-03-14", 66869., 863., 686.571, 
  786., 0., 2.714, 12068.652, 155.756, 123.914, 141.859, 0., 0.49, 1.05, "", 
  "", "", "", "", "", "", "", 15356., 3.671953*^6, 662.722, 2.771, 21502., 
  3.881, 0.032, 31.3, "tests performed", 682945., 596638., 86307., 8817., 
  16718., 12.33, 10.77, 1.56, 3017., 52.31, 5.540718*^6, 18.136, 42.8, 
  21.228, 13.264, 40585.721, "", 153.507, 5.76, 18.3, 22.6, "", 3.28, 81.91, 
  0.938}, {"FIN", "Europe", "Finland", "2021-03-15", 67334., 465., 687.429, 
  800., 14., 3.714, 12152.577, 83.924, 124.069, 144.386, 2.527, 0.67, 1.04, 
  50., 9.024, 274., 49.452, "", "", "", "", 18210., 3.690163*^6, 666.008, 
  3.287, 21012., 3.792, 0.033, 30.6, "tests performed", 683782., 597471., 
  86311., 837., 16771., 12.34, 10.78, 1.56, 3027., 52.31, 5.540718*^6, 
  18.136, 42.8, 21.228, 13.264, 40585.721, "", 153.507, 5.76, 18.3, 22.6, "", 
  3.28, 81.91, 0.938}, {"FIN", "Europe", "Finland", "2021-03-16", 67851., 
  517., 677.286, 801., 1., 3.571, 12245.886, 93.309, 122.238, 144.566, 0.18, 
  0.645, 1.03, 49., 8.844, 283., 51.076, "", "", "", "", 29233., 3.719396*^6, 
  671.284, 5.276, 21796., 3.934, 0.031, 32.2, "tests performed", 697411., 
  610873., 86538., 13629., 17380., 12.59, 11.03, 1.56, 3137., 52.31, 
  5.540718*^6, 18.136, 42.8, 21.228, 13.264, 40585.721, "", 153.507, 5.76, 
  18.3, 22.6, "", 3.28, 81.91, 0.938}, {"FIN", "Europe", "Finland", 
  "2021-03-17", 68693., 842., 686.286, 804., 3., 4., 12397.852, 151.966, 
  123.862, 145.108, 0.541, 0.722, 1.03, 56., 10.107, 278., 50.174, "", "", 
  "", "", 25228., 3.744624*^6, 675.837, 4.553, 21913., 3.955, 0.031, 31.9, 
  "tests performed", 723154., 636349., 86805., 25743., 17525., 13.05, 11.48, 
  1.57, 3163., 52.31, 5.540718*^6, 18.136, 42.8, 21.228, 13.264, 40585.721, 
  "", 153.507, 5.76, 18.3, 22.6, "", 3.28, 81.91, 0.938}, 
 {"FIN", "Europe", "Finland", "2021-03-18", 69497., 804., 698.286, 805., 1., 
  4.143, 12542.959, 145.108, 126.028, 145.288, 0.18, 0.748, 1.02, 50., 9.024, 
  275., 49.633, "", "", "", "", 23215., 3.767839*^6, 680.027, 4.19, 21721., 
  3.92, 0.032, 31.1, "tests performed", 758780., 671647., 87133., 35626., 
  19106., 13.69, 12.12, 1.57, 3448., 52.31, 5.540718*^6, 18.136, 42.8, 
  21.228, 13.264, 40585.721, "", 153.507, 5.76, 18.3, 22.6, "", 3.28, 81.91, 
  0.938}, {"FIN", "Europe", "Finland", "2021-03-19", 70267., 770., 707.429, 
  805., 0., 2.714, 12681.93, 138.971, 127.678, 145.288, 0., 0.49, 1.01, 55., 
  9.927, 271., 48.911, "", "", "", "", 22845., 3.790684*^6, 684.15, 4.123, 
  21800., 3.935, 0.032, 30.8, "tests performed", 788536., 701203., 87333., 
  29756., 19607., 14.23, 12.66, 1.58, 3539., 52.31, 5.540718*^6, 18.136, 
  42.8, 21.228, 13.264, 40585.721, "", 153.507, 5.76, 18.3, 22.6, "", 3.28, 
  81.91, 0.938}, {"FIN", "Europe", "Finland", "2021-03-20", 71123., 856., 
  731., 805., 0., 2.714, 12836.423, 154.493, 131.932, 145.288, 0., 0.49, 1., 
  "", "", "", "", "", "", "", "", 16822., 3.807506*^6, 687.186, 3.036, 
  21558., 3.891, 0.034, 29.5, "tests performed", 812039., 724524., 87515., 
  23503., 19702., 14.66, 13.08, 1.58, 3556., 52.31, 5.540718*^6, 18.136, 
  42.8, 21.228, 13.264, 40585.721, "", 153.507, 5.76, 18.3, 22.6, "", 3.28, 
  81.91, 0.938}, {"FIN", "Europe", "Finland", "2021-03-21", 71643., 520., 
  682., 805., 0., 2.714, 12930.274, 93.851, 123.089, 145.288, 0., 0.49, 0.99, 
  "", "", "", "", "", "", "", "", 11691., 3.819197*^6, 689.296, 2.11, 21035., 
  3.796, 0.032, 30.8, "tests performed", 819654., 732121., 87533., 7615., 
  19530., 14.79, 13.21, 1.58, 3525., 52.31, 5.540718*^6, 18.136, 42.8, 
  21.228, 13.264, 40585.721, "", 153.507, 5.76, 18.3, 22.6, "", 3.28, 81.91, 
  0.938}, {"FIN", "Europe", "Finland", "2021-03-22", 72073., 430., 677., 
  808., 3., 1.143, 13007.881, 77.607, 122.186, 145.829, 0.541, 0.206, 0.97, 
  55., 9.927, 306., 55.227, "", "", "", "", 18883., 3.83808*^6, 692.704, 
  3.408, 21131., 3.814, 0.032, 31.2, "tests performed", 821334., 733798., 
  87536., 1680., 19650., 14.82, 13.24, 1.58, 3546., 52.31, 5.540718*^6, 
  18.136, 42.8, 21.228, 13.264, 40585.721, "", 153.507, 5.76, 18.3, 22.6, "", 
  3.28, 81.91, 0.938}, {"FIN", "Europe", "Finland", "2021-03-23", 72713., 
  640., 694.571, 808., 0., 1., 13123.389, 115.508, 125.358, 145.829, 0., 
  0.18, 0.96, 64., 11.551, 302., 54.506, "", "", "", "", 26958., 3.865038*^6, 
  697.57, 4.865, 20806., 3.755, 0.033, 30., "tests performed", 830412., 
  742812., 87600., 9078., 19000., 14.99, 13.41, 1.58, 3429., 52.31, 
  5.540718*^6, 18.136, 42.8, 21.228, 13.264, 40585.721, "", 153.507, 5.76, 
  18.3, 22.6, "", 3.28, 81.91, 0.938}, {"FIN", "Europe", "Finland", 
  "2021-03-24", 73516., 803., 689., 809., 1., 0.714, 13268.316, 144.927, 
  124.352, 146.01, 0.18, 0.129, 0.95, 62., 11.19, 295., 53.242, "", "", "", 
  "", 22244., 3.887282*^6, 701.585, 4.015, 20380., 3.678, 0.034, 29.6, 
  "tests performed", 847501., 759827., 87674., 17089., 17764., 15.3, 13.71, 
  1.58, 3206., 52.31, 5.540718*^6, 18.136, 42.8, 21.228, 13.264, 40585.721, 
  "", 153.507, 5.76, 18.3, 22.6, "", 3.28, 81.91, 0.938}, 
 {"FIN", "Europe", "Finland", "2021-03-25", 74242., 726., 677.857, 815., 6., 
  1.429, 13399.346, 131.03, 122.341, 147.093, 1.083, 0.258, 0.94, 59., 
  10.648, 287., 51.798, "", "", "", "", 22482., 3.909764*^6, 705.642, 4.058, 
  20275., 3.659, 0.033, 29.9, "tests performed", 871543., 783740., 87803., 
  24042., 16109., 15.73, 14.15, 1.58, 2907., 52.31, 5.540718*^6, 18.136, 
  42.8, 21.228, 13.264, 40585.721, "", 153.507, 5.76, 18.3, 22.6, "", 3.28, 
  81.91, 0.938}, {"FIN", "Europe", "Finland", "2021-03-26", 74754., 512., 
  641., 817., 2., 1.714, 13491.753, 92.407, 115.689, 147.454, 0.361, 0.309, 
  0.93, 59., 10.648, 313., 56.491, "", "", "", "", 21311., 3.931075*^6, 
  709.488, 3.846, 20056., 3.62, 0.032, 31.3, "tests performed", 898208., 
  809974., 88234., 26665., 15667., 16.21, 14.62, 1.59, 2828., 52.31, 
  5.540718*^6, 18.136, 42.8, 21.228, 13.264, 40585.721, "", 153.507, 5.76, 
  18.3, 22.6, "", 3.28, 81.91, 0.938}, {"FIN", "Europe", "Finland", 
  "2021-03-27", 75545., 791., 631.714, 817., 0., 1.714, 13634.515, 142.761, 
  114.013, 147.454, 0., 0.309, 0.92, "", "", "", "", "", "", "", "", 15601., 
  3.946676*^6, 712.304, 2.816, 19881., 3.588, 0.032, 31.5, "tests performed", 
  921123., 832602., 88521., 22915., 15583., 16.62, 15.03, 1.6, 2812., 52.31, 
  5.540718*^6, 18.136, 42.8, 21.228, 13.264, 40585.721, "", 153.507, 5.76, 
  18.3, 22.6, "", 3.28, 81.91, 0.938}, {"FIN", "Europe", "Finland", 
  "2021-03-28", 76003., 458., 622.857, 817., 0., 1.714, 13717.175, 82.661, 
  112.415, 147.454, 0., 0.309, 0.91, "", "", "", "", "", "", "", "", 10351., 
  3.957027*^6, 714.172, 1.868, 19690., 3.554, 0.032, 31.6, "tests performed", 
  "", "", "", "", 15291., "", "", "", 2760., 52.31, 5.540718*^6, 18.136, 
  42.8, 21.228, 13.264, 40585.721, "", 153.507, 5.76, 18.3, 22.6, "", 3.28, 
  81.91, 0.938}, {"FIN", "Europe", "Finland", "2021-03-29", 76425., 422., 
  621.714, 822., 5., 2., 13793.339, 76.163, 112.208, 148.356, 0.902, 0.361, 
  0.9, 54., 9.746, 313., 56.491, "", "", "", "", 18258., 3.975285*^6, 
  717.467, 3.295, 19601., 3.538, 0.032, 31.5, "tests performed", 932253., 
  843706., 88547., "", 15846., 16.83, 15.23, 1.6, 2860., 52.31, 5.540718*^6, 
  18.136, 42.8, 21.228, 13.264, 40585.721, "", 153.507, 5.76, 18.3, 22.6, "", 
  3.28, 81.91, 0.938}, {"FIN", "Europe", "Finland", "2021-03-30", 76845., 
  420., 590.286, 826., 4., 2.571, 13869.141, 75.802, 106.536, 149.078, 0.722, 
  0.464, 0.88, 50., 9.024, 304., 54.867, "", "", "", "", 23789., 3.999074*^6, 
  721.761, 4.293, 19148., 3.456, 0.031, 32.4, "tests performed", 951354., 
  862639., 88715., 19101., 17277., 17.17, 15.57, 1.6, 3118., 52.31, 
  5.540718*^6, 18.136, 42.8, 21.228, 13.264, 40585.721, "", 153.507, 5.76, 
  18.3, 22.6, "", 3.28, 81.91, 0.938}, {"FIN", "Europe", "Finland", 
  "2021-03-31", 77452., 607., 562.286, 844., 18., 5., 13978.694, 109.553, 
  101.482, 152.327, 3.249, 0.902, 0.88, 50., 9.024, 295., 53.242, "", "", "", 
  "", 25589., 4.024663*^6, 726.379, 4.618, 19626., 3.542, 0.029, 34.9, 
  "tests performed", 981534., 892580., 88954., 30180., 19148., 17.71, 16.11, 
  1.61, 3456., 52.31, 5.540718*^6, 18.136, 42.8, 21.228, 13.264, 40585.721, 
  "", 153.507, 5.76, 18.3, 22.6, "", 3.28, 81.91, 0.938}, 
 {"FIN", "Europe", "Finland", "2021-04-01", 78106., 654., 552., 846., 2., 
  4.429, 14096.729, 118.035, 99.626, 152.688, 0.361, 0.799, 0.87, 52., 9.385, 
  264., 47.647, "", "", "", "", 20700., 4.045363*^6, 730.115, 3.736, 19371., 
  3.496, 0.028, 35.1, "tests performed", 1.020206*^6, 930842., 89364., 
  38672., 21238., 18.41, 16.8, 1.61, 3833., 52.31, 5.540718*^6, 18.136, 42.8, 
  21.228, 13.264, 40585.721, "", 153.507, 5.76, 18.3, 22.6, "", 3.28, 81.91, 
  0.938}, {"FIN", "Europe", "Finland", "2021-04-02", 78672., 566., 559.714, 
  846., 0., 4.143, 14198.882, 102.153, 101.018, 152.688, 0., 0.748, 0.86, "", 
  "", "", "", "", "", "", "", 17648., 4.063011*^6, 733.3, 3.185, 18848., 
  3.402, 0.03, 33.7, "tests performed", 1.054985*^6, 965298., 89687., 34779., 
  22397., 19.04, 17.42, 1.62, 4042., 52.31, 5.540718*^6, 18.136, 42.8, 
  21.228, 13.264, 40585.721, "", 153.507, 5.76, 18.3, 22.6, "", 3.28, 81.91, 
  0.938}, {"FIN", "Europe", "Finland", "2021-04-03", 79094., 422., 507., 
  846., 0., 4.143, 14275.045, 76.163, 91.504, 152.688, 0., 0.748, 0.84, "", 
  "", "", "", "", "", "", "", 9811., 4.072822*^6, 735.071, 1.771, 18021., 
  3.252, 0.028, 35.5, "tests performed", 1.061536*^6, 971827., 89709., 6551., 
  20059., 19.16, 17.54, 1.62, 3620., 52.31, 5.540718*^6, 18.136, 42.8, 
  21.228, 13.264, 40585.721, "", 153.507, 5.76, 18.3, 22.6, "", 3.28, 81.91, 
  0.938}, {"FIN", "Europe", "Finland", "2021-04-04", 79396., 302., 484.714, 
  846., 0., 4.143, 14329.551, 54.506, 87.482, 152.688, 0., 0.748, 0.84, "", 
  "", "", "", "", "", "", "", 10252., 4.083074*^6, 736.921, 1.85, 18007., 
  3.25, 0.027, 37.1, "tests performed", 1.06359*^6, 973876., 89714., 2054., 
  19557., 19.2, 17.58, 1.62, 3530., 52.31, 5.540718*^6, 18.136, 42.8, 21.228, 
  13.264, 40585.721, "", 153.507, 5.76, 18.3, 22.6, "", 3.28, 81.91, 0.938}, 
 {"FIN", "Europe", "Finland", "2021-04-05", 79737., 341., 473.143, 846., 0., 
  3.429, 14391.095, 61.544, 85.394, 152.688, 0., 0.619, 0.83, "", "", "", "", 
  "", "", "", "", 10642., 4.093716*^6, 738.842, 1.921, 16919., 3.054, 0.028, 
  35.8, "tests performed", 1.06387*^6, 974153., 89717., 280., 18802., 19.2, 
  17.58, 1.62, 3393., 52.31, 5.540718*^6, 18.136, 42.8, 21.228, 13.264, 
  40585.721, "", 153.507, 5.76, 18.3, 22.6, "", 3.28, 81.91, 0.938}, 
 {"FIN", "Europe", "Finland", "2021-04-06", 80068., 331., 460.429, 860., 14., 
  4.857, 14450.835, 59.74, 83.099, 155.215, 2.527, 0.877, 0.83, 45., 8.122, 
  249., 44.94, "", "", "", "", 20550., 4.114266*^6, 742.551, 3.709, 16456., 
  2.97, 0.028, 35.7, "tests performed", 1.065419*^6, 975697., 89722., 1549., 
  16295., 19.23, 17.61, 1.62, 2941., 52.31, 5.540718*^6, 18.136, 42.8, 
  21.228, 13.264, 40585.721, "", 153.507, 5.76, 18.3, 22.6, "", 3.28, 81.91, 
  0.938}, {"FIN", "Europe", "Finland", "2021-04-07", 80416., 348., 423.429, 
  862., 2., 2.571, 14513.642, 62.808, 76.421, 155.576, 0.361, 0.464, 0.82, 
  45., 8.122, 250., 45.121, "", "", "", "", 22889., 4.137155*^6, 746.682, 
  4.131, 16070., 2.9, 0.026, 38., "tests performed", 1.083567*^6, 993227., 
  90340., 18148., 14576., 19.56, 17.93, 1.63, 2631., 52.31, 5.540718*^6, 
  18.136, 42.8, 21.228, 13.264, 40585.721, "", 153.507, 5.76, 18.3, 22.6, "", 
  3.28, 81.91, 0.938}, {"FIN", "Europe", "Finland", "2021-04-08", 80842., 
  426., 390.857, 866., 4., 2.857, 14590.528, 76.885, 70.543, 156.297, 0.722, 
  0.516, 0.82, 42., 7.58, 235., 42.413, "", "", "", "", 21283., 4.158438*^6, 
  750.523, 3.841, 16154., 2.916, 0.024, 41.3, "tests performed", 1.120653*^6, 
  1.028848*^6, 91805., 37086., 14350., 20.23, 18.57, 1.66, 2590., 52.31, 
  5.540718*^6, 18.136, 42.8, 21.228, 13.264, 40585.721, "", 153.507, 5.76, 
  18.3, 22.6, "", 3.28, 81.91, 0.938}, {"FIN", "Europe", "Finland", 
  "2021-04-09", 81261., 419., 369.857, 868., 2., 3.143, 14666.15, 75.622, 
  66.753, 156.658, 0.361, 0.567, 0.82, 41., 7.4, 224., 40.428, "", "", "", 
  "", 20665., 4.179103*^6, 754.253, 3.73, 16585., 2.993, 0.022, 44.8, 
  "tests performed", 1.160319*^6, 1.06686*^6, 93459., 39666., 15048., 20.94, 
  19.25, 1.69, 2716., 52.31, 5.540718*^6, 18.136, 42.8, 21.228, 13.264, 
  40585.721, "", 153.507, 5.76, 18.3, 22.6, "", 3.28, 81.91, 0.938}, 
 {"FIN", "Europe", "Finland", "2021-04-10", 81707., 446., 373.286, 868., 0., 
  3.143, 14746.645, 80.495, 67.371, 156.658, 0., 0.567, 0.82, "", "", "", "", 
  "", "", "", "", 17227., 4.19633*^6, 757.362, 3.109, 17644., 3.184, 0.021, 
  47.3, "tests performed", 1.186035*^6, 1.091652*^6, 94383., 25716., 17786., 
  21.41, 19.7, 1.7, 3210., 52.31, 5.540718*^6, 18.136, 42.8, 21.228, 13.264, 
  40585.721, "", 153.507, 5.76, 18.3, 22.6, "", 3.28, 81.91, 0.938}, 
 {"FIN", "Europe", "Finland", "2021-04-11", 82053., 346., 379.571, 868., 0., 
  3.143, 14809.092, 62.447, 68.506, 156.658, 0., 0.567, 0.82, "", "", "", "", 
  "", "", "", "", 8796., 4.205126*^6, 758.95, 1.588, 17436., 3.147, 0.022, 
  45.9, "tests performed", 1.21958*^6, 1.124365*^6, 95215., 33545., 22284., 
  22.01, 20.29, 1.72, 4022., 52.31, 5.540718*^6, 18.136, 42.8, 21.228, 
  13.264, 40585.721, "", 153.507, 5.76, 18.3, 22.6, "", 3.28, 81.91, 0.938}, 
 {"FIN", "Europe", "Finland", "2021-04-12", 82278., 225., 363., 874., 6., 4., 
  14849.7, 40.608, 65.515, 157.741, 1.083, 0.722, 0.82, 42., 7.58, 185., 
  33.389, "", "", "", "", 16248., 4.221374*^6, 761.882, 2.932, 18237., 3.291, 
  0.02, 50.2, "tests performed", 1.229239*^6, 1.133993*^6, 95246., 9659., 
  23624., 22.19, 20.47, 1.72, 4264., 52.31, 5.540718*^6, 18.136, 42.8, 
  21.228, 13.264, 40585.721, "", 153.507, 5.76, 18.3, 22.6, "", 3.28, 81.91, 
  0.938}, {"FIN", "Europe", "Finland", "2021-04-13", 82564., 286., 356.571, 
  877., 3., 2.429, 14901.318, 51.618, 64.355, 158.283, 0.541, 0.438, 0.82, 
  38., 6.858, 182., 32.848, "", "", "", "", 23563., 4.244937*^6, 766.135, 
  4.253, 18667., 3.369, 0.019, 52.4, "tests performed", 1.293219*^6, 
  1.19034*^6, 102879., 63980., 32543., 23.34, 21.48, 1.86, 5873., 52.31, 
  5.540718*^6, 18.136, 42.8, 21.228, 13.264, 40585.721, "", 153.507, 5.76, 
  18.3, 22.6, "", 3.28, 81.91, 0.938}, {"FIN", "Europe", "Finland", 
  "2021-04-14", 82964., 400., 364., 881., 4., 2.714, 14973.511, 72.193, 
  65.695, 159.005, 0.722, 0.49, 0.81, 34., 6.136, 180., 32.487, "", "", "", 
  "", 18041., 4.262978*^6, 769.391, 3.256, 17975., 3.244, 0.02, 49.4, 
  "tests performed", "", "", "", "", 33342., "", "", "", 6018., 52.31, 
  5.540718*^6, 18.136, 42.8, 21.228, 13.264, 40585.721, "", 153.507, 5.76, 
  18.3, 22.6, "", 3.28, 81.91, 0.938}, {"FIN", "Europe", "Finland", 
  "2021-04-15", 83253., 289., 344.429, 885., 4., 2.714, 15025.67, 52.159, 
  62.163, 159.727, 0.722, 0.49, 0.81, 37., 6.678, 161., 29.058, "", "", "", 
  "", 19689., 4.282667*^6, 772.944, 3.554, 17747., 3.203, 0.019, 51.5, 
  "tests performed", 1.340701*^6, 1.230792*^6, 109909., "", 31435., 24.2, 
  22.21, 1.98, 5673., 52.31, 5.540718*^6, 18.136, 42.8, 21.228, 13.264, 
  40585.721, "", 153.507, 5.76, 18.3, 22.6, "", 3.28, 81.91, 0.938}, 
 {"FIN", "Europe", "Finland", "2021-04-16", 83633., 380., 338.857, 887., 2., 
  2.714, 15094.253, 68.583, 61.158, 160.088, 0.361, 0.49, 0.81, 34., 6.136, 
  161., 29.058, "", "", "", "", 17111., 4.299778*^6, 776.033, 3.088, 17239., 
  3.111, 0.02, 50.9, "tests performed", 1.38409*^6, 1.267678*^6, 116412., 
  43389., 31967., 24.98, 22.88, 2.1, 5769., 52.31, 5.540718*^6, 18.136, 42.8, 
  21.228, 13.264, 40585.721, "", 153.507, 5.76, 18.3, 22.6, "", 3.28, 81.91, 
  0.938}, {"FIN", "Europe", "Finland", "2021-04-17", 83633., 0., 275.143, 
  887., 0., 2.714, 15094.253, 0., 49.658, 160.088, 0., 0.49, 0.81, "", "", 
  "", "", "", "", "", "", 10836., 4.310614*^6, 777.988, 1.956, 16326., 2.947, 
  0.017, 59.3, "tests performed", "", "", "", "", 32333., "", "", "", 5836., 
  52.31, 5.540718*^6, 18.136, 42.8, 21.228, 13.264, 40585.721, "", 153.507, 
  5.76, 18.3, 22.6, "", 3.28, 81.91, 0.938}, {"FIN", "Europe", "Finland", 
  "2021-04-18", 84131., 498., 296.857, 887., 0., 2.714, 15184.133, 89.88, 
  53.577, 160.088, 0., 0.49, 0.82, "", "", "", "", "", "", "", "", 10184., 
  4.320798*^6, 779.826, 1.838, 16525., 2.982, 0.018, 55.7, "tests performed", 
  1.440648*^6, 1.318725*^6, 121923., "", 31581., 26., 23.8, 2.2, 5700., 
  52.31, 5.540718*^6, 18.136, 42.8, 21.228, 13.264, 40585.721, "", 153.507, 
  5.76, 18.3, 22.6, "", 3.28, 81.91, 0.938}, {"FIN", "Europe", "Finland", 
  "2021-04-19", 84287., 156., 287., 891., 4., 2.429, 15212.288, 28.155, 
  51.798, 160.809, 0.722, 0.438, 0.82, 34., 6.136, 166., 29.96, "", "", "", 
  "", 18542., 4.33934*^6, 783.173, 3.346, 16852., 3.041, 0.017, 58.7, 
  "tests performed", 1.444597*^6, 1.321867*^6, 122730., 3949., 30765., 26.07, 
  23.86, 2.22, 5553., 52.31, 5.540718*^6, 18.136, 42.8, 21.228, 13.264, 
  40585.721, "", 153.507, 5.76, 18.3, 22.6, "", 3.28, 81.91, 0.938}, 
 {"FIN", "Europe", "Finland", "2021-04-20", 84501., 214., 276.714, 893., 2., 
  2.286, 15250.912, 38.623, 49.942, 161.17, 0.361, 0.413, 0.82, 36., 6.497, 
  163., 29.419, "", "", "", "", 20528., 4.359868*^6, 786.878, 3.705, 16419., 
  2.963, 0.017, 59.3, "tests performed", 1.471536*^6, 1.346684*^6, 124852., 
  26939., 25474., 26.56, 24.31, 2.25, 4598., 52.31, 5.540718*^6, 18.136, 
  42.8, 21.228, 13.264, 40585.721, "", 153.507, 5.76, 18.3, 22.6, "", 3.28, 
  81.91, 0.938}, {"FIN", "Europe", "Finland", "2021-04-21", 84797., 296., 
  261.857, 899., 6., 2.571, 15304.334, 53.423, 47.261, 162.253, 1.083, 0.464, 
  0.82, 35., 6.317, 142., 25.628, "", "", "", "", 18732., 4.3786*^6, 790.259, 
  3.381, 16517., 2.981, 0.016, 63.1, "tests performed", 1.570979*^6, 
  1.430756*^6, 140223., 99443., 36288., 28.35, 25.82, 2.53, 6549., 52.31, 
  5.540718*^6, 18.136, 42.8, 21.228, 13.264, 40585.721, "", 153.507, 5.76, 
  18.3, 22.6, "", 3.28, 81.91, 0.938}, {"FIN", "Europe", "Finland", 
  "2021-04-22", 85077., 280., 260.571, 902., 3., 2.429, 15354.869, 50.535, 
  47.028, 162.795, 0.541, 0.438, 0.83, 37., 6.678, 129., 23.282, "", "", "", 
  "", 20508., 4.399108*^6, 793.96, 3.701, 16634., 3.002, 0.016, 63.8, 
  "tests performed", "", "", "", "", 37354., "", "", "", 6742., 52.31, 
  5.540718*^6, 18.136, 42.8, 21.228, 13.264, 40585.721, "", 153.507, 5.76, 
  18.3, 22.6, "", 3.28, 81.91, 0.938}, {"FIN", "Europe", "Finland", 
  "2021-04-23", 85344., 267., 244.429, 903., 1., 2.286, 15403.058, 48.189, 
  44.115, 162.975, 0.18, 0.413, 0.83, 31., 5.595, 132., 23.824, "", "", "", 
  "", 17681., 4.416789*^6, 797.151, 3.191, 16716., 3.017, 0.015, 68.4, 
  "tests performed", 1.633376*^6, 1.485461*^6, 147915., "", 35612., 29.48, 
  26.81, 2.67, 6427., 52.31, 5.540718*^6, 18.136, 42.8, 21.228, 13.264, 
  40585.721, "", 153.507, 5.76, 18.3, 22.6, "", 3.28, 81.91, 0.938}, 
 {"FIN", "Europe", "Finland", "2021-04-24", 85607., 263., 282., 903., 0., 
  2.286, 15450.525, 47.467, 50.896, 162.975, 0., 0.413, 0.83, "", "", "", "", 
  "", "", "", "", 12662., 4.429451*^6, 799.436, 2.285, 16977., 3.064, 0.017, 
  60.2, "tests performed", "", "", "", "", 35121., "", "", "", 6339., 52.31, 
  5.540718*^6, 18.136, 42.8, 21.228, 13.264, 40585.721, "", 153.507, 5.76, 
  18.3, 22.6, "", 3.28, 81.91, 0.938}, {"FIN", "Europe", "Finland", 
  "2021-04-25", 85804., 197., 239., 903., 0., 2.286, 15486.08, 35.555, 
  43.135, 162.975, 0., 0.413, 0.83, "", "", "", "", "", "", "", "", 8909., 
  4.43836*^6, 801.044, 1.608, 16795., 3.031, 0.014, 70.3, "tests performed", 
  1.68306*^6, 1.5296*^6, 153460., "", 34630., 30.38, 27.61, 2.77, 6250., 
  52.31, 5.540718*^6, 18.136, 42.8, 21.228, 13.264, 40585.721, "", 153.507, 
  5.76, 18.3, 22.6, "", 3.28, 81.91, 0.938}, {"FIN", "Europe", "Finland", 
  "2021-04-26", 85937., 133., 235.714, 906., 3., 2.143, 15510.084, 24.004, 
  42.542, 163.517, 0.541, 0.387, 0.84, 33., 5.956, 136., 24.546, "", "", "", 
  "", 16402., 4.454762*^6, 804.004, 2.96, 16489., 2.976, 0.014, 70., 
  "tests performed", "", "", "", "", 35536., "", "", "", 6414., 52.31, 
  5.540718*^6, 18.136, 42.8, 21.228, 13.264, 40585.721, "", 153.507, 5.76, 
  18.3, 22.6, "", 3.28, 81.91, 0.938}, {"FIN", "Europe", "Finland", 
  "2021-04-27", 86161., 224., 237.143, 908., 2., 2.143, 15550.512, 40.428, 
  42.8, 163.878, 0.361, 0.387, 0.84, 32., 5.775, 132., 23.824, "", "", "", 
  "", 21938., 4.4767*^6, 807.964, 3.959, 16690., 3.012, 0.014, 70.4, 
  "tests performed", 1.703632*^6, 1.54885*^6, 154782., "", 33157., 30.75, 
  27.95, 2.79, 5984., 52.31, 5.540718*^6, 18.136, 42.8, 21.228, 13.264, 
  40585.721, "", 153.507, 5.76, 18.3, 22.6, "", 3.28, 81.91, 0.938}, 
 {"FIN", "Europe", "Finland", "2021-04-28", 86405., 244., 229.714, 911., 3., 
  1.714, 15594.549, 44.038, 41.459, 164.419, 0.541, 0.309, 0.85, 33., 5.956, 
  133., 24.004, "", "", "", "", 24005., 4.500705*^6, 812.296, 4.332, 17444., 
  3.148, 0.013, 75.9, "tests performed", 1.757197*^6, 1.597841*^6, 159356., 
  53565., 26603., 31.71, 28.84, 2.88, 4801., 52.31, 5.540718*^6, 18.136, 
  42.8, 21.228, 13.264, 40585.721, "", 153.507, 5.76, 18.3, 22.6, "", 3.28, 
  81.91, 0.938}, {"FIN", "Europe", "Finland", "2021-04-29", 86613., 208., 
  219.429, 913., 2., 1.571, 15632.09, 37.54, 39.603, 164.78, 0.361, 0.284, 
  0.85, 32., 5.775, 125., 22.56, "", "", "", "", 18767., 4.519472*^6, 
  815.683, 3.387, 17195., 3.103, 0.013, 78.4, "tests performed", "", "", "", 
  "", 27418., "", "", "", 4948., 52.31, 5.540718*^6, 18.136, 42.8, 21.228, 
  13.264, 40585.721, "", 153.507, 5.76, 18.3, 22.6, "", 3.28, 81.91, 0.938}, 
 {"FIN", "Europe", "Finland", "2021-04-30", 86808., 195., 209.143, 914., 1., 
  1.571, 15667.284, 35.194, 37.747, 164.961, 0.18, 0.284, 0.86, 31., 5.595, 
  126., 22.741, "", "", "", "", 18610., 4.538082*^6, 819.042, 3.359, 17328., 
  3.127, 0.012, 82.9, "tests performed", 1.831007*^6, 1.664774*^6, 166233., 
  "", 28233., 33.05, 30.05, 3., 5096., 52.31, 5.540718*^6, 18.136, 42.8, 
  21.228, 13.264, 40585.721, "", 153.507, 5.76, 18.3, 22.6, "", 3.28, 81.91, 
  0.938}, {"FIN", "Europe", "Finland", "2021-05-01", 87096., 288., 212.714, 
  914., 0., 1.571, 15719.262, 51.979, 38.391, 164.961, 0., 0.284, 0.87, "", 
  "", "", "", "", "", "", "", 11515., 4.549597*^6, 821.12, 2.078, 17164., 
  3.098, 0.012, 80.7, "tests performed", 1.861185*^6, 1.692571*^6, 168614., 
  30178., 28995., 33.59, 30.55, 3.04, 5233., 52.31, 5.540718*^6, 18.136, 
  42.8, 21.228, 13.264, 40585.721, "", 153.507, 5.76, 18.3, 22.6, "", 3.28, 
  81.91, 0.938}, {"FIN", "Europe", "Finland", "2021-05-02", 87228., 132., 
  203.429, 914., 0., 1.571, 15743.086, 23.824, 36.715, 164.961, 0., 0.284, 
  0.87, "", "", "", "", "", "", "", "", 9296., 4.558893*^6, 822.798, 1.678, 
  17219., 3.108, 0.012, 84.6, "tests performed", 1.86338*^6, 1.694744*^6, 
  168636., 2195., 25760., 33.63, 30.59, 3.04, 4649., 52.31, 5.540718*^6, 
  18.136, 42.8, 21.228, 13.264, 40585.721, "", 153.507, 5.76, 18.3, 22.6, "", 
  3.28, 81.91, 0.938}, {"FIN", "Europe", "Finland", "2021-05-03", 87345., 
  117., 201.143, 915., 1., 1.286, 15764.202, 21.116, 36.303, 165.141, 0.18, 
  0.232, 0.88, 28., 5.053, 120., 21.658, "", "", "", "", 18287., 4.57718*^6, 
  826.099, 3.3, 17488., 3.156, 0.012, 86.9, "tests performed", 1.866796*^6, 
  1.698107*^6, 168689., 3416., 24779., 33.69, 30.65, 3.04, 4472., 52.31, 
  5.540718*^6, 18.136, 42.8, 21.228, 13.264, 40585.721, "", 153.507, 5.76, 
  18.3, 22.6, "", 3.28, 81.91, 0.938}, {"FIN", "Europe", "Finland", 
  "2021-05-04", 87529., 184., 195.429, 916., 1., 1.143, 15797.411, 33.209, 
  35.271, 165.322, 0.18, 0.206, 0.89, 29., 5.234, 128., 23.102, "", "", "", 
  "", 24637., 4.601817*^6, 830.545, 4.447, 17874., 3.226, 0.011, 91.5, 
  "tests performed", 1.894418*^6, 1.723088*^6, 171330., 27622., 27255., 
  34.19, 31.1, 3.09, 4919., 52.31, 5.540718*^6, 18.136, 42.8, 21.228, 13.264, 
  40585.721, "", 153.507, 5.76, 18.3, 22.6, "", 3.28, 81.91, 0.938}, 
 {"FIN", "Europe", "Finland", "2021-05-05", 87798., 269., 199., 918., 2., 1., 
  15845.961, 48.55, 35.916, 165.682, 0.361, 0.18, 0.9, 24., 4.332, 130., 
  23.463, "", "", "", "", 23311., 4.625128*^6, 834.752, 4.207, 17775., 3.208, 
  0.011, 89.3, "tests performed", 1.990774*^6, 1.804953*^6, 185821., 96356., 
  33368., 35.93, 32.58, 3.35, 6022., 52.31, 5.540718*^6, 18.136, 42.8, 
  21.228, 13.264, 40585.721, "", 153.507, 5.76, 18.3, 22.6, "", 3.28, 81.91, 
  0.938}, {"FIN", "Europe", "Finland", "2021-05-06", 88078., 280., 209.286, 
  919., 1., 0.857, 15896.496, 50.535, 37.772, 165.863, 0.18, 0.155, 0.91, 
  27., 4.873, 127., 22.921, "", "", "", "", 21816., 4.646944*^6, 838.69, 
  3.937, 18210., 3.287, 0.011, 87., "tests performed", "", "", "", "", 
  36539., "", "", "", 6595., 52.31, 5.540718*^6, 18.136, 42.8, 21.228, 
  13.264, 40585.721, "", 153.507, 5.76, 18.3, 22.6, "", 3.28, 81.91, 0.938}, 
 {"FIN", "Europe", "Finland", "2021-05-07", 88332., 254., 217.714, 922., 3., 
  1.143, 15942.338, 45.842, 39.294, 166.404, 0.541, 0.206, 0.91, 28., 5.053, 
  133., 24.004, "", "", "", "", 20738., 4.667682*^6, 842.433, 3.743, 18514., 
  3.341, 0.012, 85., "tests performed", 2.108973*^6, 1.903818*^6, 205155., 
  "", 39709., 38.06, 34.36, 3.7, 7167., 52.31, 5.540718*^6, 18.136, 42.8, 
  21.228, 13.264, 40585.721, "", 153.507, 5.76, 18.3, 22.6, "", 3.28, 81.91, 
  0.938}, {"FIN", "Europe", "Finland", "2021-05-08", 88561., 229., 209.286, 
  922., 0., 1.143, 15983.669, 41.33, 37.772, 166.404, 0., 0.206, 0.91, "", 
  "", "", "", "", "", "", "", 13759., 4.681441*^6, 844.916, 2.483, 18835., 
  3.399, 0.011, 90., "tests performed", 2.154469*^6, 1.943842*^6, 210627., 
  45496., 41898., 38.88, 35.08, 3.8, 7562., 52.31, 5.540718*^6, 18.136, 42.8, 
  21.228, 13.264, 40585.721, "", 153.507, 5.76, 18.3, 22.6, "", 3.28, 81.91, 
  0.938}, {"FIN", "Europe", "Finland", "2021-05-09", 88723., 162., 213.571, 
  922., 0., 1.143, 16012.907, 29.238, 38.546, 166.404, 0., 0.206, 0.91, "", 
  "", "", "", "", "", "", "", 10103., 4.691544*^6, 846.739, 1.823, 18950., 
  3.42, 0.011, 88.7, "tests performed", "", "", "", "", 41677., "", "", "", 
  7522., 52.31, 5.540718*^6, 18.136, 42.8, 21.228, 13.264, 40585.721, "", 
  153.507, 5.76, 18.3, 22.6, "", 3.28, 81.91, 0.938}, 
 {"FIN", "Europe", "Finland", "2021-05-10", 88866., 143., 217.286, 922., 0., 
  1., 16038.716, 25.809, 39.216, 166.404, 0., 0.18, 0.91, 26., 4.693, 121., 
  21.838, "", "", "", "", 15030., 4.706574*^6, 849.452, 2.713, 18485., 3.336, 
  0.012, 85.1, "tests performed", 2.155763*^6, 1.944725*^6, 211038., "", 
  41281., 38.91, 35.1, 3.81, 7450., 52.31, 5.540718*^6, 18.136, 42.8, 21.228, 
  13.264, 40585.721, "", 153.507, 5.76, 18.3, 22.6, "", 3.28, 81.91, 0.938}, 
 {"FIN", "Europe", "Finland", "2021-05-11", 88990., 124., 208.714, 927., 5., 
  1.571, 16061.095, 22.38, 37.669, 167.307, 0.902, 0.284, 0.91, 26., 4.693, 
  114., 20.575, "", "", "", "", 25045., 4.731619*^6, 853.972, 4.52, 18543., 
  3.347, 0.011, 88.8, "tests performed", 2.253383*^6, 2.014653*^6, 238730., 
  97620., 51281., 40.67, 36.36, 4.31, 9255., 52.31, 5.540718*^6, 18.136, 
  42.8, 21.228, 13.264, 40585.721, "", 153.507, 5.76, 18.3, 22.6, "", 3.28, 
  81.91, 0.938}, {"FIN", "Europe", "Finland", "2021-05-12", 89270., 280., 
  210.286, 930., 3., 1.714, 16111.63, 50.535, 37.953, 167.848, 0.541, 0.309, 
  0.92, 24., 4.332, 114., 20.575, "", "", "", "", 22001., 4.75362*^6, 
  857.943, 3.971, 18356., 3.313, 0.011, 87.3, "tests performed", "", "", "", 
  "", 39328., "", "", "", 7098., 52.31, 5.540718*^6, 18.136, 42.8, 21.228, 
  13.264, 40585.721, "", 153.507, 5.76, 18.3, 22.6, "", 3.28, 81.91, 0.938}, 
 {"FIN", "Europe", "Finland", "2021-05-13", 89532., 262., 207.714, 930., 0., 
  1.571, 16158.917, 47.286, 37.489, 167.848, 0., 0.284, 0.92, "", "", "", "", 
  "", "", "", "", 17418., 4.771038*^6, 861.087, 3.144, 17728., 3.2, 0.012, 
  85.3, "tests performed", 2.278754*^6, 2.031941*^6, 246813., "", 32697., 
  41.13, 36.67, 4.45, 5901., 52.31, 5.540718*^6, 18.136, 42.8, 21.228, 
  13.264, 40585.721, "", 153.507, 5.76, 18.3, 22.6, "", 3.28, 81.91, 0.938}, 
 {"FIN", "Europe", "Finland", "2021-05-14", 89686., 154., 193.429, 931., 1., 
  1.286, 16186.711, 27.794, 34.91, 168.029, 0.18, 0.232, 0.92, 28., 5.053, 
  122., 22.019, "", "", "", "", 12924., 4.783962*^6, 863.419, 2.333, 16611., 
  2.998, 0.012, 85.9, "tests performed", 2.370423*^6, 2.092493*^6, 277930., 
  91669., 37350., 42.78, 37.77, 5.02, 6741., 52.31, 5.540718*^6, 18.136, 
  42.8, 21.228, 13.264, 40585.721, "", 153.507, 5.76, 18.3, 22.6, "", 3.28, 
  81.91, 0.938}, {"FIN", "Europe", "Finland", "2021-05-15", 89878., 192., 
  188.143, 931., 0., 1.286, 16221.363, 34.653, 33.956, 168.029, 0., 0.232, 
  0.92, "", "", "", "", "", "", "", "", 12722., 4.796684*^6, 865.715, 2.296, 
  16463., 2.971, 0.011, 87.5, "tests performed", 2.387156*^6, 2.105016*^6, 
  282140., 16733., 33241., 43.08, 37.99, 5.09, 5999., 52.31, 5.540718*^6, 
  18.136, 42.8, 21.228, 13.264, 40585.721, "", 153.507, 5.76, 18.3, 22.6, "", 
  3.28, 81.91, 0.938}, {"FIN", "Europe", "Finland", "2021-05-16", 90105., 
  227., 197.429, 931., 0., 1.286, 16262.333, 40.969, 35.632, 168.029, 0., 
  0.232, 0.92, "", "", "", "", "", "", "", "", 9418., 4.806102*^6, 867.415, 
  1.7, 16365., 2.954, 0.012, 82.9, "tests performed", "", "", "", "", 35830., 
  "", "", "", 6467., 52.31, 5.540718*^6, 18.136, 42.8, 21.228, 13.264, 
  40585.721, "", 153.507, 5.76, 18.3, 22.6, "", 3.28, 81.91, 0.938}, 
 {"FIN", "Europe", "Finland", "2021-05-17", 90249., 144., 197.571, 933., 2., 
  1.571, 16288.322, 25.989, 35.658, 168.39, 0.361, 0.284, 0.92, 27., 4.873, 
  132., 23.824, "", "", "", "", 11911., 4.818013*^6, 869.565, 2.15, 15920., 
  2.873, 0.012, 80.6, "tests performed", 2.424693*^6, 2.133397*^6, 291296., 
  "", 38419., 43.76, 38.5, 5.26, 6934., 52.31, 5.540718*^6, 18.136, 42.8, 
  21.228, 13.264, 40585.721, "", 153.507, 5.76, 18.3, 22.6, "", 3.28, 81.91, 
  0.938}, {"FIN", "Europe", "Finland", "2021-05-18", 90398., 149., 201.143, 
  929., -4., 0.286, 16315.214, 26.892, 36.303, 167.668, -0.722, 0.052, 0.92, 
  25., 4.512, 137., 24.726, "", "", "", "", 24911., 4.842924*^6, 874.061, 
  4.496, 15901., 2.87, 0.013, 79.1, "tests performed", "", "", "", "", 
  27616., "", "", "", 4984., 52.31, 5.540718*^6, 18.136, 42.8, 21.228, 
  13.264, 40585.721, "", 153.507, 5.76, 18.3, 22.6, "", 3.28, 81.91, 0.938}, 
 {"FIN", "Europe", "Finland", "2021-05-19", 90687., 289., 202.429, 929., 0., 
  -0.143, 16367.373, 52.159, 36.535, 167.668, 0., -0.026, 0.91, 26., 4.693, 
  148., 26.711, "", "", "", "", 23851., 4.866775*^6, 878.365, 4.305, 16165., 
  2.917, 0.013, 79.9, "tests performed", 2.468703*^6, 2.161597*^6, 307106., 
  "", 28948., 44.56, 39.01, 5.54, 5225., 52.31, 5.540718*^6, 18.136, 42.8, 
  21.228, 13.264, 40585.721, "", 153.507, 5.76, 18.3, 22.6, "", 3.28, 81.91, 
  0.938}, {"FIN", "Europe", "Finland", "2021-05-20", 90946., 259., 202., 
  929., 0., -0.143, 16414.118, 46.745, 36.457, 167.668, 0., -0.026, 0.91, 
  28., 5.053, 135., 24.365, "", "", "", "", 18472., 4.885247*^6, 881.699, 
  3.334, 16316., 2.945, 0.012, 80.8, "tests performed", 2.533353*^6, 
  2.201667*^6, 331686., 64650., 36371., 45.72, 39.74, 5.99, 6564., 52.31, 
  5.540718*^6, 18.136, 42.8, 21.228, 13.264, 40585.721, "", 153.507, 5.76, 
  18.3, 22.6, "", 3.28, 81.91, 0.938}, {"FIN", "Europe", "Finland", 
  "2021-05-21", 91157., 211., 210.143, 932., 3., 0.143, 16452.2, 38.082, 
  37.927, 168.209, 0.541, 0.026, 0.9, 28., 5.053, 136., 24.546, "", "", "", 
  "", 18578., 4.903825*^6, 885.052, 3.353, 17123., 3.09, 0.012, 81.5, 
  "tests performed", 2.635201*^6, 2.267023*^6, 368178., 101848., 37825., 
  47.56, 40.92, 6.64, 6827., 52.31, 5.540718*^6, 18.136, 42.8, 21.228, 
  13.264, 40585.721, "", 153.507, 5.76, 18.3, 22.6, "", 3.28, 81.91, 0.938}, 
 {"FIN", "Europe", "Finland", "2021-05-22", 91405., 248., 218.143, 932., 0., 
  0.143, 16496.959, 44.76, 39.371, 168.209, 0., 0.026, 0.89, "", "", "", "", 
  "", "", "", "", 12719., 4.916544*^6, 887.348, 2.296, 17123., 3.09, 0.013, 
  78.5, "tests performed", 2.661869*^6, 2.285568*^6, 376301., 26668., 39245., 
  48.04, 41.25, 6.79, 7083., 52.31, 5.540718*^6, 18.136, 42.8, 21.228, 
  13.264, 40585.721, "", 153.507, 5.76, 18.3, 22.6, "", 3.28, 81.91, 0.938}, 
 {"FIN", "Europe", "Finland", "2021-05-23", 91526., 121., 203., 932., 0., 
  0.143, 16518.798, 21.838, 36.638, 168.209, 0., 0.026, 0.87, "", "", "", "", 
  "", "", "", "", 8883., 4.925427*^6, 888.951, 1.603, 17046., 3.076, 0.012, 
  84., "tests performed", 2.66788*^6, 2.290907*^6, 376973., 6011., 37422., 
  48.15, 41.35, 6.8, 6754., 52.31, 5.540718*^6, 18.136, 42.8, 21.228, 13.264, 
  40585.721, "", 153.507, 5.76, 18.3, 22.6, "", 3.28, 81.91, 0.938}, 
 {"FIN", "Europe", "Finland", "2021-05-24", 91619., 93., 195.714, 939., 7., 
  0.857, 16535.583, 16.785, 35.323, 169.473, 1.263, 0.155, 0.86, 22., 3.971, 
  118., 21.297, "", "", "", "", 15049., 4.940476*^6, 891.667, 2.716, 17495., 
  3.158, 0.011, 89.4, "tests performed", "", "", "", "", 41064., "", "", "", 
  7411., 52.31, 5.540718*^6, 18.136, 42.8, 21.228, 13.264, 40585.721, "", 
  153.507, 5.76, 18.3, 22.6, "", 3.28, 81.91, 0.938}, 
 {"FIN", "Europe", "Finland", "2021-05-25", 91744., 125., 192.286, 942., 3., 
  1.857, 16558.143, 22.56, 34.704, 170.014, 0.541, 0.335, 0.85, 18., 3.249, 
  114., 20.575, "", "", "", "", 22906., 4.963382*^6, 895.801, 4.134, 17208., 
  3.106, 0.011, 89.5, "tests performed", 2.756404*^6, 2.345128*^6, 411276., 
  "", 44244., 49.75, 42.33, 7.42, 7985., 52.31, 5.540718*^6, 18.136, 42.8, 
  21.228, 13.264, 40585.721, "", 153.507, 5.76, 18.3, 22.6, "", 3.28, 81.91, 
  0.938}, {"FIN", "Europe", "Finland", "2021-05-26", 91964., 220., 182.429, 
  946., 4., 2.429, 16597.849, 39.706, 32.925, 170.736, 0.722, 0.438, 0.84, 
  18., 3.249, 101., 18.229, "", "", "", "", 24216., 4.987598*^6, 900.172, 
  4.371, 17260., 3.115, 0.011, 94.6, "tests performed", 2.810669*^6, 
  2.375612*^6, 435057., 54265., 48852., 50.73, 42.88, 7.85, 8817., 52.31, 
  5.540718*^6, 18.136, 42.8, 21.228, 13.264, 40585.721, "", 153.507, 5.76, 
  18.3, 22.6, "", 3.28, 81.91, 0.938}, {"FIN", "Europe", "Finland", 
  "2021-05-27", 92062., 98., 159.429, 946., 0., 2.429, 16615.536, 17.687, 
  28.774, 170.736, 0., 0.438, 0.83, 19., 3.429, 99., 17.868, "", "", "", "", 
  19422., 5.00702*^6, 903.677, 3.505, 17396., 3.14, 0.009, 109.1, 
  "tests performed", "", "", "", "", 47147., "", "", "", 8509., 52.31, 
  5.540718*^6, 18.136, 42.8, 21.228, 13.264, 40585.721, "", 153.507, 5.76, 
  18.3, 22.6, "", 3.28, 81.91, 0.938}, {"FIN", "Europe", "Finland", 
  "2021-05-28", 92244., 182., 155.286, 948., 2., 2.286, 16648.384, 32.848, 
  28.026, 171.097, 0.361, 0.413, 0.82, 20., 3.61, 107., 19.312, "", "", "", 
  "", 18749., 5.025769*^6, 907.061, 3.384, 17421., 3.144, 0.009, 112.2, 
  "tests performed", 2.916093*^6, 2.436782*^6, 479311., "", 40127., 52.63, 
  43.98, 8.65, 7242., 52.31, 5.540718*^6, 18.136, 42.8, 21.228, 13.264, 
  40585.721, "", 153.507, 5.76, 18.3, 22.6, "", 3.28, 81.91, 0.938}, 
 {"FIN", "Europe", "Finland", "2021-05-29", 92244., 0., 119.857, 948., 0., 
  2.286, 16648.384, 0., 21.632, 171.097, 0., 0.413, 0.82, "", "", "", "", "", 
  "", "", "", 12137., 5.037906*^6, 909.251, 2.191, 17337., 3.129, 0.007, 
  144.6, "tests performed", 2.939551*^6, 2.453879*^6, 485672., 23458., 
  39669., 53.05, 44.29, 8.77, 7160., 52.31, 5.540718*^6, 18.136, 42.8, 
  21.228, 13.264, 40585.721, "", 153.507, 5.76, 18.3, 22.6, "", 3.28, 81.91, 
  0.938}, {"FIN", "Europe", "Finland", "2021-05-30", 92432., 188., 129.429, 
  948., 0., 2.286, 16682.314, 33.931, 23.36, 171.097, 0., 0.413, 0.83, "", 
  "", "", "", "", "", "", "", 8635., 5.046541*^6, 910.81, 1.558, 17302., 
  3.123, 0.007, 133.7, "tests performed", "", "", "", "", 39027., "", "", "", 
  7044., 52.31, 5.540718*^6, 18.136, 42.8, 21.228, 13.264, 40585.721, "", 
  153.507, 5.76, 18.3, 22.6, "", 3.28, 81.91, 0.938}, 
 {"FIN", "Europe", "Finland", "2021-05-31", 92488., 56., 124.143, 956., 8., 
  2.429, 16692.421, 10.107, 22.406, 172.541, 1.444, 0.438, 0.82, 17., 3.068, 
  95., 17.146, "", "", "", "", 13097., 5.059638*^6, 913.174, 2.364, 17023., 
  3.072, 0.007, 137.1, "tests performed", 2.942586*^6, 2.456153*^6, 486433., 
  "", 32921., 53.11, 44.33, 8.78, 5942., 52.31, 5.540718*^6, 18.136, 42.8, 
  21.228, 13.264, 40585.721, "", 153.507, 5.76, 18.3, 22.6, "", 3.28, 81.91, 
  0.938}, {"FIN", "Europe", "Finland", "2021-06-01", 92642., 154., 128.286, 
  956., 0., 2., 16720.216, 27.794, 23.153, 172.541, 0., 0.361, 0.82, "", "", 
  "", "", "", "", "", "", 22009., 5.081647*^6, 917.146, 3.972, 16895., 3.049, 
  0.008, 131.7, "tests performed", 2.976651*^6, 2.476248*^6, 500403., 34065., 
  31464., 53.72, 44.69, 9.03, 5679., 52.31, 5.540718*^6, 18.136, 42.8, 
  21.228, 13.264, 40585.721, "", 153.507, 5.76, 18.3, 22.6, "", 3.28, 81.91, 
  0.938}, {"FIN", "Europe", "Finland", "2021-06-02", 92770., 128., 115.143, 
  959., 3., 1.857, 16743.317, 23.102, 20.781, 173.082, 0.541, 0.335, 0.82, 
  "", "", "", "", "", "", "", "", 18295., 5.099942*^6, 920.448, 3.302, 
  16049., 2.897, 0.007, 139.4, "tests performed", 3.035338*^6, 2.510921*^6, 
  524417., 58687., 32096., 54.78, 45.32, 9.46, 5793., 49.54, 5.540718*^6, 
  18.136, 42.8, 21.228, 13.264, 40585.721, "", 153.507, 5.76, 18.3, 22.6, "", 
  3.28, 81.91, 0.938}, {"FIN", "Europe", "Finland", "2021-06-03", 92913., 
  143., 121.571, 959., 0., 1.857, 16769.126, 25.809, 21.941, 173.082, 0., 
  0.335, 0.82, "", "", "", "", "", "", "", "", 17135., 5.117077*^6, 923.54, 
  3.093, 15722., 2.838, 0.008, 129.3, "tests performed", 3.157341*^6, 
  2.582439*^6, 574902., 122003., 41994., 56.98, 46.61, 10.38, 7579., 49.54, 
  5.540718*^6, 18.136, 42.8, 21.228, 13.264, 40585.721, "", 153.507, 5.76, 
  18.3, 22.6, "", 3.28, 81.91, 0.938}, {"FIN", "Europe", "Finland", 
  "2021-06-04", 93038., 125., 113.429, 959., 0., 1.571, 16791.687, 22.56, 
  20.472, 173.082, 0., 0.284, 0.82, "", "", "", "", "", "", "", "", 14778., 
  5.131855*^6, 926.208, 2.667, 15155., 2.735, 0.007, 133.6, 
  "tests performed", 3.222023*^6, 2.62044*^6, 601583., 64682., 43704., 58.15, 
  47.29, 10.86, 7888., 49.54, 5.540718*^6, 18.136, 42.8, 21.228, 13.264, 
  40585.721, "", 153.507, 5.76, 18.3, 22.6, "", 3.28, 81.91, 0.938}, 
 {"FIN", "Europe", "Finland", "2021-06-05", 93158., 120., 130.571, 959., 0., 
  1.571, 16813.344, 21.658, 23.566, 173.082, 0., 0.284, 0.81, "", "", "", "", 
  "", "", "", "", 9163., 5.141018*^6, 927.861, 1.654, 14730., 2.659, 0.009, 
  112.8, "tests performed", "", "", "", "", 41641., "", "", "", 7515., "", 
  5.540718*^6, 18.136, 42.8, 21.228, 13.264, 40585.721, "", 153.507, 5.76, 
  18.3, 22.6, "", 3.28, 81.91, 0.938}, {"FIN", "Europe", "Finland", 
  "2021-06-06", 93226., 68., 113.429, 959., 0., 1.571, 16825.617, 12.273, 
  20.472, 173.082, 0., 0.284, 0.81, "", "", "", "", "", "", "", "", 6691., 
  5.147709*^6, 929.069, 1.208, 14453., 2.609, 0.008, 127.4, 
  "tests performed", 3.240047*^6, 2.631961*^6, 608086., "", 42711., 58.48, 
  47.5, 10.97, 7709., "", 5.540718*^6, 18.136, 42.8, 21.228, 13.264, 
  40585.721, "", 153.507, 5.76, 18.3, 22.6, "", 3.28, 81.91, 0.938}, 
 {"FIN", "Europe", "Finland", "2021-06-07", 93281., 55., 113.286, 959., 0., 
  0.429, 16835.544, 9.927, 20.446, 173.082, 0., 0.077, "", "", "", "", "", 
  "", "", "", "", "", "", "", "", "", "", "", "", "", 3.246294*^6, 
  2.636209*^6, 610085., 6247., 43387., 58.59, 47.58, 11.01, 7831., "", 
  5.540718*^6, 18.136, 42.8, 21.228, 13.264, 40585.721, "", 153.507, 5.76, 
  18.3, 22.6, "", 3.28, 81.91, 0.938}, {"FRA", "Europe", "France", 
  "2020-01-24", 2., 2., "", "", "", "", 0.03, 0.03, "", "", "", "", "", "", 
  "", 3., 0.044, "", "", "", "", "", "", "", "", "", "", "", "", "", "", "", 
  "", "", "", "", "", "", "", 5.56, 6.7564251*^7, 122.578, 42., 19.718, 
  13.079, 38605.671, "", 86.06, 4.77, 30.1, 35.6, "", 5.98, 82.66, 0.901}, 
 {"FRA", "Europe", "France", "2020-01-25", 3., 1., "", "", "", "", 0.044, 
  0.015, "", "", "", "", "", "", "", "", "", "", "", "", "", "", "", "", "", 
  "", "", "", "", "", "", "", "", "", "", "", "", "", "", 5.56, 6.7564251*^7, 
  122.578, 42., 19.718, 13.079, 38605.671, "", 86.06, 4.77, 30.1, 35.6, "", 
  5.98, 82.66, 0.901}, {"FRA", "Europe", "France", "2020-01-26", 3., 0., "", 
  "", "", "", 0.044, 0., "", "", "", "", "", "", "", "", "", "", "", "", "", 
  "", "", "", "", "", "", "", "", "", "", "", "", "", "", "", "", "", "", 
  5.56, 6.7564251*^7, 122.578, 42., 19.718, 13.079, 38605.671, "", 86.06, 
  4.77, 30.1, 35.6, "", 5.98, 82.66, 0.901}, {"FRA", "Europe", "France", 
  "2020-01-27", 3., 0., "", "", "", "", 0.044, 0., "", "", "", "", "", 0., 
  0., 3., 0.044, "", "", "", "", "", "", "", "", "", "", "", "", "", "", "", 
  "", "", "", "", "", "", "", 5.56, 6.7564251*^7, 122.578, 42., 19.718, 
  13.079, 38605.671, "", 86.06, 4.77, 30.1, 35.6, "", 5.98, 82.66, 0.901}, 
 {"FRA", "Europe", "France", "2020-01-28", 4., 1., "", "", "", "", 0.059, 
  0.015, "", "", "", "", "", 1., 0.015, 4., 0.059, "", "", "", "", "", "", 
  "", "", "", "", "", "", "", "", "", "", "", "", "", "", "", "", 5.56, 
  6.7564251*^7, 122.578, 42., 19.718, 13.079, 38605.671, "", 86.06, 4.77, 
  30.1, 35.6, "", 5.98, 82.66, 0.901}, {"FRA", "Europe", "France", 
  "2020-01-29", 5., 1., 0.714, "", "", 0., 0.074, 0.015, 0.011, "", "", 0., 
  "", 2., 0.03, 5., 0.074, "", "", "", "", "", "", "", "", "", "", "", "", 
  "", "", "", "", "", "", "", "", "", "", 5.56, 6.7564251*^7, 122.578, 42., 
  19.718, 13.079, 38605.671, "", 86.06, 4.77, 30.1, 35.6, "", 5.98, 82.66, 
  0.901}, {"FRA", "Europe", "France", "2020-01-30", 5., 0., 0.714, "", "", 
  0., 0.074, 0., 0.011, "", "", 0., "", 2., 0.03, 6., 0.089, "", "", "", "", 
  "", "", "", "", "", "", "", "", "", "", "", "", "", "", "", "", "", "", 
  5.56, 6.7564251*^7, 122.578, 42., 19.718, 13.079, 38605.671, "", 86.06, 
  4.77, 30.1, 35.6, "", 5.98, 82.66, 0.901}, {"FRA", "Europe", "France", 
  "2020-01-31", 5., 0., 0.429, "", "", 0., 0.074, 0., 0.006, "", "", 0., "", 
  2., 0.03, 6., 0.089, "", "", "", "", "", "", "", "", "", "", "", "", "", 
  "", "", "", "", "", "", "", "", "", 5.56, 6.7564251*^7, 122.578, 42., 
  19.718, 13.079, 38605.671, "", 86.06, 4.77, 30.1, 35.6, "", 5.98, 82.66, 
  0.901}, {"FRA", "Europe", "France", "2020-02-01", 6., 1., 0.429, "", "", 
  0., 0.089, 0.015, 0.006, "", "", 0., "", "", "", "", "", "", "", "", "", 
  "", "", "", "", "", "", "", "", "", "", "", "", "", "", "", "", "", "", 
  5.56, 6.7564251*^7, 122.578, 42., 19.718, 13.079, 38605.671, "", 86.06, 
  4.77, 30.1, 35.6, "", 5.98, 82.66, 0.901}, {"FRA", "Europe", "France", 
  "2020-02-02", 6., 0., 0.429, "", "", 0., 0.089, 0., 0.006, "", "", 0., "", 
  1., 0.015, 6., 0.089, "", "", "", "", "", "", "", "", "", "", "", "", "", 
  "", "", "", "", "", "", "", "", "", 5.56, 6.7564251*^7, 122.578, 42., 
  19.718, 13.079, 38605.671, "", 86.06, 4.77, 30.1, 35.6, "", 5.98, 82.66, 
  0.901}, {"FRA", "Europe", "France", "2020-02-03", 6., 0., 0.429, "", "", 
  0., 0.089, 0., 0.006, "", "", 0., "", 1., 0.015, 6., 0.089, "", "", "", "", 
  "", "", "", "", "", "", "", "", "", "", "", "", "", "", "", "", "", "", 
  5.56, 6.7564251*^7, 122.578, 42., 19.718, 13.079, 38605.671, "", 86.06, 
  4.77, 30.1, 35.6, "", 5.98, 82.66, 0.901}, {"FRA", "Europe", "France", 
  "2020-02-04", 6., 0., 0.286, "", "", 0., 0.089, 0., 0.004, "", "", 0., "", 
  1., 0.015, 6., 0.089, "", "", "", "", "", "", "", "", "", "", "", "", "", 
  "", "", "", "", "", "", "", "", "", 5.56, 6.7564251*^7, 122.578, 42., 
  19.718, 13.079, 38605.671, "", 86.06, 4.77, 30.1, 35.6, "", 5.98, 82.66, 
  0.901}, {"FRA", "Europe", "France", "2020-02-05", 6., 0., 0.143, "", "", 
  0., 0.089, 0., 0.002, "", "", 0., "", 1., 0.015, 6., 0.089, "", "", "", "", 
  "", "", "", "", "", "", "", "", "", "", "", "", "", "", "", "", "", "", 
  5.56, 6.7564251*^7, 122.578, 42., 19.718, 13.079, 38605.671, "", 86.06, 
  4.77, 30.1, 35.6, "", 5.98, 82.66, 0.901}, {"FRA", "Europe", "France", 
  "2020-02-06", 6., 0., 0.143, "", "", 0., 0.089, 0., 0.002, "", "", 0., "", 
  "", "", 6., 0.089, "", "", "", "", "", "", "", "", "", "", "", "", "", "", 
  "", "", "", "", "", "", "", "", 5.56, 6.7564251*^7, 122.578, 42., 19.718, 
  13.079, 38605.671, "", 86.06, 4.77, 30.1, 35.6, "", 5.98, 82.66, 0.901}, 
 {"FRA", "Europe", "France", "2020-02-07", 6., 0., 0.143, "", "", 0., 0.089, 
  0., 0.002, "", "", 0., "", 1., 0.015, 11., 0.163, "", "", "", "", "", "", 
  "", "", "", "", "", "", "", "", "", "", "", "", "", "", "", "", 5.56, 
  6.7564251*^7, 122.578, 42., 19.718, 13.079, 38605.671, "", 86.06, 4.77, 
  30.1, 35.6, "", 5.98, 82.66, 0.901}, {"FRA", "Europe", "France", 
  "2020-02-08", 11., 5., 0.714, "", "", 0., 0.163, 0.074, 0.011, "", "", 0., 
  "", 1., 0.015, 11., 0.163, "", "", "", "", "", "", "", "", "", "", "", "", 
  "", "", "", "", "", "", "", "", "", "", 5.56, 6.7564251*^7, 122.578, 42., 
  19.718, 13.079, 38605.671, "", 86.06, 4.77, 30.1, 35.6, "", 5.98, 82.66, 
  0.901}, {"FRA", "Europe", "France", "2020-02-09", 11., 0., 0.714, "", "", 
  0., 0.163, 0., 0.011, "", "", 0., "", 1., 0.015, 11., 0.163, "", "", "", 
  "", "", "", "", "", "", "", "", "", "", "", "", "", "", "", "", "", "", "", 
  5.56, 6.7564251*^7, 122.578, 42., 19.718, 13.079, 38605.671, "", 86.06, 
  4.77, 30.1, 35.6, "", 5.98, 82.66, 0.901}, {"FRA", "Europe", "France", 
  "2020-02-10", 11., 0., 0.714, "", "", 0., 0.163, 0., 0.011, "", "", 0., "", 
  1., 0.015, 11., 0.163, "", "", "", "", "", "", "", "", "", "", "", "", "", 
  "", "", "", "", "", "", "", "", "", 5.56, 6.7564251*^7, 122.578, 42., 
  19.718, 13.079, 38605.671, "", 86.06, 4.77, 30.1, 35.6, "", 5.98, 82.66, 
  0.901}, {"FRA", "Europe", "France", "2020-02-11", 11., 0., 0.714, "", "", 
  0., 0.163, 0., 0.011, "", "", 0., "", "", "", 11., 0.163, "", "", "", "", 
  "", "", "", "", "", "", "", "", "", "", "", "", "", "", "", "", "", "", 
  5.56, 6.7564251*^7, 122.578, 42., 19.718, 13.079, 38605.671, "", 86.06, 
  4.77, 30.1, 35.6, "", 5.98, 82.66, 0.901}, {"FRA", "Europe", "France", 
  "2020-02-12", 11., 0., 0.714, "", "", 0., 0.163, 0., 0.011, "", "", 0., "", 
  1., 0.015, 11., 0.163, "", "", "", "", "", "", "", "", "", "", "", "", "", 
  "", "", "", "", "", "", "", "", "", 5.56, 6.7564251*^7, 122.578, 42., 
  19.718, 13.079, 38605.671, "", 86.06, 4.77, 30.1, 35.6, "", 5.98, 82.66, 
  0.901}, {"FRA", "Europe", "France", "2020-02-13", 11., 0., 0.714, "", "", 
  0., 0.163, 0., 0.011, "", "", 0., "", 1., 0.015, 8., 0.118, "", "", "", "", 
  "", "", "", "", "", "", "", "", "", "", "", "", "", "", "", "", "", "", 
  5.56, 6.7564251*^7, 122.578, 42., 19.718, 13.079, 38605.671, "", 86.06, 
  4.77, 30.1, 35.6, "", 5.98, 82.66, 0.901}, {"FRA", "Europe", "France", 
  "2020-02-14", 11., 0., 0.714, "", "", 0., 0.163, 0., 0.011, "", "", 0., "", 
  "", "", "", "", "", "", "", "", "", "", "", "", "", "", "", "", "", "", "", 
  "", "", "", "", "", "", "", 5.56, 6.7564251*^7, 122.578, 42., 19.718, 
  13.079, 38605.671, "", 86.06, 4.77, 30.1, 35.6, "", 5.98, 82.66, 0.901}, 
 {"FRA", "Europe", "France", "2020-02-15", 12., 1., 0.143, 1., 1., 0.143, 
  0.178, 0.015, 0.002, 0.015, 0.015, 0.002, "", "", "", 7., 0.104, "", "", 
  "", "", "", "", "", "", "", "", "", "", "", "", "", "", "", "", "", "", "", 
  "", 5.56, 6.7564251*^7, 122.578, 42., 19.718, 13.079, 38605.671, "", 86.06, 
  4.77, 30.1, 35.6, "", 5.98, 82.66, 0.901}, {"FRA", "Europe", "France", 
  "2020-02-16", 12., 0., 0.143, 1., 0., 0.143, 0.178, 0., 0.002, 0.015, 0., 
  0.002, "", "", "", "", "", "", "", "", "", "", "", "", "", "", "", "", "", 
  "", "", "", "", "", "", "", "", "", "", 5.56, 6.7564251*^7, 122.578, 42., 
  19.718, 13.079, 38605.671, "", 86.06, 4.77, 30.1, 35.6, "", 5.98, 82.66, 
  0.901}, {"FRA", "Europe", "France", "2020-02-17", 12., 0., 0.143, 1., 0., 
  0.143, 0.178, 0., 0.002, 0.015, 0., 0.002, "", "", "", "", "", "", "", "", 
  "", "", "", "", "", "", "", "", "", "", "", "", "", "", "", "", "", "", "", 
  5.56, 6.7564251*^7, 122.578, 42., 19.718, 13.079, 38605.671, "", 86.06, 
  4.77, 30.1, 35.6, "", 5.98, 82.66, 0.901}, {"FRA", "Europe", "France", 
  "2020-02-18", 12., 0., 0.143, 1., 0., 0.143, 0.178, 0., 0.002, 0.015, 0., 
  0.002, "", "", "", "", "", "", "", "", "", "", "", "", "", "", "", "", "", 
  "", "", "", "", "", "", "", "", "", "", 5.56, 6.7564251*^7, 122.578, 42., 
  19.718, 13.079, 38605.671, "", 86.06, 4.77, 30.1, 35.6, "", 5.98, 82.66, 
  0.901}, {"FRA", "Europe", "France", "2020-02-19", 12., 0., 0.143, 1., 0., 
  0.143, 0.178, 0., 0.002, 0.015, 0., 0.002, "", "", "", 4., 0.059, "", "", 
  "", "", "", "", "", "", "", "", "", "", "", "", "", "", "", "", "", "", "", 
  "", 5.56, 6.7564251*^7, 122.578, 42., 19.718, 13.079, 38605.671, "", 86.06, 
  4.77, 30.1, 35.6, "", 5.98, 82.66, 0.901}, {"FRA", "Europe", "France", 
  "2020-02-20", 12., 0., 0.143, 1., 0., 0.143, 0.178, 0., 0.002, 0.015, 0., 
  0.002, "", "", "", 11., 0.163, "", "", "", "", "", "", "", "", "", "", "", 
  "", "", "", "", "", "", "", "", "", "", "", 5.56, 6.7564251*^7, 122.578, 
  42., 19.718, 13.079, 38605.671, "", 86.06, 4.77, 30.1, 35.6, "", 5.98, 
  82.66, 0.901}, {"FRA", "Europe", "France", "2020-02-21", 12., 0., 0.143, 
  1., 0., 0.143, 0.178, 0., 0.002, 0.015, 0., 0.002, "", "", "", 1., 0.015, 
  "", "", "", "", "", "", "", "", "", "", "", "", "", "", "", "", "", "", "", 
  "", "", "", 5.56, 6.7564251*^7, 122.578, 42., 19.718, 13.079, 38605.671, 
  "", 86.06, 4.77, 30.1, 35.6, "", 5.98, 82.66, 0.901}, 
 {"FRA", "Europe", "France", "2020-02-22", 12., 0., 0., 1., 0., 0., 0.178, 
  0., 0., 0.015, 0., 0., "", "", "", "", "", "", "", "", "", "", "", "", "", 
  "", "", "", "", "", "", "", "", "", "", "", "", "", "", 5.56, 6.7564251*^7, 
  122.578, 42., 19.718, 13.079, 38605.671, "", 86.06, 4.77, 30.1, 35.6, "", 
  5.98, 82.66, 0.901}, {"FRA", "Europe", "France", "2020-02-23", 12., 0., 0., 
  1., 0., 0., 0.178, 0., 0., 0.015, 0., 0., "", "", "", 1., 0.015, "", "", 
  "", "", "", "", "", "", "", "", "", "", "", "", "", "", "", "", "", "", "", 
  "", 5.56, 6.7564251*^7, 122.578, 42., 19.718, 13.079, 38605.671, "", 86.06, 
  4.77, 30.1, 35.6, "", 5.98, 82.66, 0.901}, {"FRA", "Europe", "France", 
  "2020-02-24", 12., 0., 0., 1., 0., 0., 0.178, 0., 0., 0.015, 0., 0., "", 
  "", "", "", "", "", "", "", "", "", "", "", "", "", "", "", "", "", "", "", 
  "", "", "", "", "", "", "", 5.56, 6.7564251*^7, 122.578, 42., 19.718, 
  13.079, 38605.671, "", 86.06, 4.77, 30.1, 35.6, "", 5.98, 82.66, 0.901}, 
 {"FRA", "Europe", "France", "2020-02-25", 14., 2., 0.286, 1., 0., 0., 0.207, 
  0.03, 0.004, 0.015, 0., 0., "", "", "", 2., 0.03, "", "", "", "", "", "", 
  "", "", "", "", "", "", "", "", "", "", "", "", "", "", "", "", 13.89, 
  6.7564251*^7, 122.578, 42., 19.718, 13.079, 38605.671, "", 86.06, 4.77, 
  30.1, 35.6, "", 5.98, 82.66, 0.901}, {"FRA", "Europe", "France", 
  "2020-02-26", 18., 4., 0.857, 2., 1., 0.143, 0.266, 0.059, 0.013, 0.03, 
  0.015, 0.002, "", "", "", 4., 0.059, "", "", "", "", "", "", "", "", "", 
  "", "", "", "", "", "", "", "", "", "", "", "", "", 13.89, 6.7564251*^7, 
  122.578, 42., 19.718, 13.079, 38605.671, "", 86.06, 4.77, 30.1, 35.6, "", 
  5.98, 82.66, 0.901}, {"FRA", "Europe", "France", "2020-02-27", 38., 20., 
  3.714, 2., 0., 0.143, 0.562, 0.296, 0.055, 0.03, 0., 0.002, "", 2., 0.03, 
  24., 0.355, "", "", "", "", "", "", "", "", "", "", "", "", "", "", "", "", 
  "", "", "", "", "", "", 13.89, 6.7564251*^7, 122.578, 42., 19.718, 13.079, 
  38605.671, "", 86.06, 4.77, 30.1, 35.6, "", 5.98, 82.66, 0.901}, 
 {"FRA", "Europe", "France", "2020-02-28", 57., 19., 6.429, 2., 0., 0.143, 
  0.844, 0.281, 0.095, 0.03, 0., 0.002, "", "", "", "", "", "", "", "", "", 
  "", "", "", "", "", "", "", "", "", "", "", "", "", "", "", "", "", "", 
  13.89, 6.7564251*^7, 122.578, 42., 19.718, 13.079, 38605.671, "", 86.06, 
  4.77, 30.1, 35.6, "", 5.98, 82.66, 0.901}, {"FRA", "Europe", "France", 
  "2020-02-29", 100., 43., 12.571, 2., 0., 0.143, 1.48, 0.636, 0.186, 0.03, 
  0., 0.002, "", 9., 0.133, 86., 1.273, "", "", "", "", "", "", "", "", "", 
  "", "", "", "", "", "", "", "", "", "", "", "", "", 34.72, 6.7564251*^7, 
  122.578, 42., 19.718, 13.079, 38605.671, "", 86.06, 4.77, 30.1, 35.6, "", 
  5.98, 82.66, 0.901}, {"FRA", "Europe", "France", "2020-03-01", 130., 30., 
  16.857, 2., 0., 0.143, 1.924, 0.444, 0.249, 0.03, 0., 0.002, 2.99, 9., 
  0.133, 116., 1.717, "", "", "", "", "", "", "", "", "", "", "", "", "", "", 
  "", "", "", "", "", "", "", "", 34.72, 6.7564251*^7, 122.578, 42., 19.718, 
  13.079, 38605.671, "", 86.06, 4.77, 30.1, 35.6, "", 5.98, 82.66, 0.901}, 
 {"FRA", "Europe", "France", "2020-03-02", 191., 61., 25.571, 3., 1., 0.286, 
  2.827, 0.903, 0.378, 0.044, 0.015, 0.004, 2.99, "", "", "", "", "", "", "", 
  "", "", "", "", "", "", "", "", "", "", "", "", "", "", "", "", "", "", "", 
  43.98, 6.7564251*^7, 122.578, 42., 19.718, 13.079, 38605.671, "", 86.06, 
  4.77, 30.1, 35.6, "", 5.98, 82.66, 0.901}, {"FRA", "Europe", "France", 
  "2020-03-03", 212., 21., 28.286, 4., 1., 0.429, 3.138, 0.311, 0.419, 0.059, 
  0.015, 0.006, 2.98, "", "", "", "", "", "", "", "", "", "", "", "", "", "", 
  "", "", "", "", "", "", "", "", "", "", "", "", 43.98, 6.7564251*^7, 
  122.578, 42., 19.718, 13.079, 38605.671, "", 86.06, 4.77, 30.1, 35.6, "", 
  5.98, 82.66, 0.901}, {"FRA", "Europe", "France", "2020-03-04", 288., 76., 
  38.571, 4., 0., 0.286, 4.263, 1.125, 0.571, 0.059, 0., 0.004, 3.01, 15., 
  0.222, "", "", "", "", "", "", "", "", "", "", "", "", "", "", "", "", "", 
  "", "", "", "", "", "", "", 43.98, 6.7564251*^7, 122.578, 42., 19.718, 
  13.079, 38605.671, "", 86.06, 4.77, 30.1, 35.6, "", 5.98, 82.66, 0.901}, 
 {"FRA", "Europe", "France", "2020-03-05", 426., 138., 55.429, 7., 3., 0.714, 
  6.305, 2.043, 0.82, 0.104, 0.044, 0.011, 3.02, 23., 0.34, "", "", "", "", 
  "", "", "", "", "", "", "", "", "", "", "", "", "", "", "", "", "", "", "", 
  "", 43.98, 6.7564251*^7, 122.578, 42., 19.718, 13.079, 38605.671, "", 
  86.06, 4.77, 30.1, 35.6, "", 5.98, 82.66, 0.901}, 
 {"FRA", "Europe", "France", "2020-03-06", 616., 190., 79.857, 9., 2., 1., 
  9.117, 2.812, 1.182, 0.133, 0.03, 0.015, 3., 39., 0.577, "", "", "", "", 
  "", "", "", "", "", "", "", "", "", "", "", "", "", "", "", "", "", "", "", 
  "", 43.98, 6.7564251*^7, 122.578, 42., 19.718, 13.079, 38605.671, "", 
  86.06, 4.77, 30.1, 35.6, "", 5.98, 82.66, 0.901}, 
 {"FRA", "Europe", "France", "2020-03-07", 948., 332., 121.143, 16., 7., 2., 
  14.031, 4.914, 1.793, 0.237, 0.104, 0.03, 2.97, 45., 0.666, "", "", "", "", 
  "", "", "", "", "", "", "", "", "", "", "", "", "", "", "", "", "", "", "", 
  "", 43.98, 6.7564251*^7, 122.578, 42., 19.718, 13.079, 38605.671, "", 
  86.06, 4.77, 30.1, 35.6, "", 5.98, 82.66, 0.901}, 
 {"FRA", "Europe", "France", "2020-03-08", 1125., 177., 142.143, 19., 3., 
  2.429, 16.651, 2.62, 2.104, 0.281, 0.044, 0.036, 2.91, "", "", "", "", "", 
  "", "", "", "", "", "", "", "", "", "", "", "", "", "", "", "", "", "", "", 
  "", "", 43.98, 6.7564251*^7, 122.578, 42., 19.718, 13.079, 38605.671, "", 
  86.06, 4.77, 30.1, 35.6, "", 5.98, 82.66, 0.901}, 
 {"FRA", "Europe", "France", "2020-03-09", 1411., 286., 174.286, 25., 6., 
  3.143, 20.884, 4.233, 2.58, 0.37, 0.089, 0.047, 2.85, 66., 0.977, "", "", 
  "", "", "", "", "", "", "", "", "", "", "", "", "", "", "", "", "", "", "", 
  "", "", "", 43.98, 6.7564251*^7, 122.578, 42., 19.718, 13.079, 38605.671, 
  "", 86.06, 4.77, 30.1, 35.6, "", 5.98, 82.66, 0.901}, 
 {"FRA", "Europe", "France", "2020-03-10", 1783., 372., 224.429, 33., 8., 
  4.143, 26.39, 5.506, 3.322, 0.488, 0.118, 0.061, 2.81, 86., 1.273, "", "", 
  "", "", "", "", "", "", "", "", "", "", "", "", "", "", "", "", "", "", "", 
  "", "", "", 43.98, 6.7564251*^7, 122.578, 42., 19.718, 13.079, 38605.671, 
  "", 86.06, 4.77, 30.1, 35.6, "", 5.98, 82.66, 0.901}, 
 {"FRA", "Europe", "France", "2020-03-11", 2293., 510., 286.429, 48., 15., 
  6.286, 33.938, 7.548, 4.239, 0.71, 0.222, 0.093, 2.76, 105., 1.554, "", "", 
  "", "", "", "", "", "", "", "", "", "", "", "", "", "", "", "", "", "", "", 
  "", "", "", 43.98, 6.7564251*^7, 122.578, 42., 19.718, 13.079, 38605.671, 
  "", 86.06, 4.77, 30.1, 35.6, "", 5.98, 82.66, 0.901}, 
 {"FRA", "Europe", "France", "2020-03-12", 2293., 0., 266.714, 48., 0., 
  5.857, 33.938, 0., 3.948, 0.71, 0., 0.087, 2.71, 129., 1.909, "", "", "", 
  "", "", "", "", "", "", "", "", "", "", "", "", "", "", "", "", "", "", "", 
  "", "", 43.98, 6.7564251*^7, 122.578, 42., 19.718, 13.079, 38605.671, "", 
  86.06, 4.77, 30.1, 35.6, "", 5.98, 82.66, 0.901}, 
 {"FRA", "Europe", "France", "2020-03-13", 3681., 1388., 437.857, 79., 31., 
  10., 54.481, 20.543, 6.481, 1.169, 0.459, 0.148, 2.71, "", "", "", "", "", 
  "", "", "", "", "", "", "", "", "", "", "", "", "", "", "", "", "", "", "", 
  "", "", 43.98, 6.7564251*^7, 122.578, 42., 19.718, 13.079, 38605.671, "", 
  86.06, 4.77, 30.1, 35.6, "", 5.98, 82.66, 0.901}, 
 {"FRA", "Europe", "France", "2020-03-14", 4496., 815., 506.857, 91., 12., 
  10.714, 66.544, 12.063, 7.502, 1.347, 0.178, 0.159, 2.63, 300., 4.44, "", 
  "", "", "", "", "", "", "", "", "", "", "", "", "", "", "", "", "", "", "", 
  "", "", "", "", 49.54, 6.7564251*^7, 122.578, 42., 19.718, 13.079, 
  38605.671, "", 86.06, 4.77, 30.1, 35.6, "", 5.98, 82.66, 0.901}, 
 {"FRA", "Europe", "France", "2020-03-15", 4532., 36., 486.714, 91., 0., 
  10.286, 67.077, 0.533, 7.204, 1.347, 0., 0.152, 2.57, "", "", 400., 5.92, 
  290.048, 4.293, 1163.201, 17.216, "", "", "", "", "", "", "", "", "", "", 
  "", "", "", "", "", "", "", "", 49.54, 6.7564251*^7, 122.578, 42., 19.718, 
  13.079, 38605.671, "", 86.06, 4.77, 30.1, 35.6, "", 5.98, 82.66, 0.901}, 
 {"FRA", "Europe", "France", "2020-03-16", 6683., 2151., 753.143, 149., 58., 
  17.714, 98.913, 31.836, 11.147, 2.205, 0.858, 0.262, 2.53, "", "", "", "", 
  "", "", "", "", "", "", "", "", "", "", "", "", "", "", "", "", "", "", "", 
  "", "", "", 56.94, 6.7564251*^7, 122.578, 42., 19.718, 13.079, 38605.671, 
  "", 86.06, 4.77, 30.1, 35.6, "", 5.98, 82.66, 0.901}, 
 {"FRA", "Europe", "France", "2020-03-17", 7715., 1032., 847.429, 149., 0., 
  16.571, 114.188, 15.274, 12.543, 2.205, 0., 0.245, 2.44, 699., 10.346, 
  2579., 38.171, "", "", "", "", "", "", "", "", "", "", "", "", "", "", "", 
  "", "", "", "", "", "", "", 87.96, 6.7564251*^7, 122.578, 42., 19.718, 
  13.079, 38605.671, "", 86.06, 4.77, 30.1, 35.6, "", 5.98, 82.66, 0.901}, 
 {"FRA", "Europe", "France", "2020-03-18", 9124., 1409., 975.857, 149., 0., 
  14.429, 135.042, 20.854, 14.443, 2.205, 0., 0.214, 2.35, 771., 11.411, 
  2972., 43.988, "", "", "", "", "", "", "", "", "", "", "", "", "", "", "", 
  "", "", "", "", "", "", "", 87.96, 6.7564251*^7, 122.578, 42., 19.718, 
  13.079, 38605.671, "", 86.06, 4.77, 30.1, 35.6, "", 5.98, 82.66, 0.901}, 
 {"FRA", "Europe", "France", "2020-03-19", 10970., 1846., 1239.571, 244., 
  95., 28., 162.364, 27.322, 18.347, 3.611, 1.406, 0.414, 2.27, 1002., 14.83, 
  4073., 60.283, "", "", "", "", "", "", "", "", "", "", "", "", "", "", "", 
  "", "", "", "", "", "", "", 87.96, 6.7564251*^7, 122.578, 42., 19.718, 
  13.079, 38605.671, "", 86.06, 4.77, 30.1, 35.6, "", 5.98, 82.66, 0.901}, 
 {"FRA", "Europe", "France", "2020-03-20", 12758., 1788., 1296.714, 451., 
  207., 53.143, 188.828, 26.464, 19.192, 6.675, 3.064, 0.787, 2.18, 1297., 
  19.197, 5226., 77.349, "", "", "", "", "", "", "", "", "", "", "", "", "", 
  "", "", "", "", "", "", "", "", "", 87.96, 6.7564251*^7, 122.578, 42., 
  19.718, 13.079, 38605.671, "", 86.06, 4.77, 30.1, 35.6, "", 5.98, 82.66, 
  0.901}, {"FRA", "Europe", "France", "2020-03-21", 14463., 1705., 1423.857, 
  563., 112., 67.429, 214.063, 25.235, 21.074, 8.333, 1.658, 0.998, 2.12, 
  1453., 21.505, 5900., 87.324, "", "", "", "", "", "", "", "", "", "", "", 
  "", "", "", "", "", "", "", "", "", "", "", 87.96, 6.7564251*^7, 122.578, 
  42., 19.718, 13.079, 38605.671, "", 86.06, 4.77, 30.1, 35.6, "", 5.98, 
  82.66, 0.901}, {"FRA", "Europe", "France", "2020-03-22", 16758., 2295., 
  1746.571, 676., 113., 83.571, 248.031, 33.968, 25.851, 10.005, 1.672, 
  1.237, 2.07, 1674., 24.776, 6954., 102.924, 1735.268, 25.683, 7722.894, 
  114.304, "", "", "", "", "", "", "", "", "", "", "", "", "", "", "", "", 
  "", "", 87.96, 6.7564251*^7, 122.578, 42., 19.718, 13.079, 38605.671, "", 
  86.06, 4.77, 30.1, 35.6, "", 5.98, 82.66, 0.901}, 
 {"FRA", "Europe", "France", "2020-03-23", 20123., 3365., 1920., 862., 186., 
  101.857, 297.835, 49.804, 28.417, 12.758, 2.753, 1.508, 2., 2080., 30.786, 
  8673., 128.367, "", "", "", "", "", "", "", "", "", "", "", "", "", "", "", 
  "", "", "", "", "", "", "", 87.96, 6.7564251*^7, 122.578, 42., 19.718, 
  13.079, 38605.671, "", 86.06, 4.77, 30.1, 35.6, "", 5.98, 82.66, 0.901}, 
 {"FRA", "Europe", "France", "2020-03-24", 22372., 2249., 2093.857, 1102., 
  240., 136.143, 331.122, 33.287, 30.991, 16.31, 3.552, 2.015, 1.94, 2503., 
  37.046, 10163., 150.42, "", "", "", "", "", "", "", "", "", "", "", "", "", 
  "", "", "", "", "", "", "", "", "", 87.96, 6.7564251*^7, 122.578, 42., 
  19.718, 13.079, 38605.671, "", 86.06, 4.77, 30.1, 35.6, "", 5.98, 82.66, 
  0.901}, {"FRA", "Europe", "France", "2020-03-25", 25334., 2962., 2315.714, 
  1333., 231., 169.143, 374.962, 43.84, 34.274, 19.729, 3.419, 2.503, 1.88, 
  2935., 43.44, 12072., 178.674, "", "", "", "", "", "", "", "", "", "", "", 
  "", "", "", "", "", "", "", "", "", "", "", 87.96, 6.7564251*^7, 122.578, 
  42., 19.718, 13.079, 38605.671, "", 86.06, 4.77, 30.1, 35.6, "", 5.98, 
  82.66, 0.901}, {"FRA", "Europe", "France", "2020-03-26", 29252., 3918., 
  2611.714, 1697., 364., 207.571, 432.951, 57.989, 38.655, 25.117, 5.387, 
  3.072, 1.82, 3351., 49.597, 13879., 205.419, "", "", "", "", "", "", "", 
  "", "", "", "", "", "", "", "", "", "", "", "", "", "", "", 87.96, 
  6.7564251*^7, 122.578, 42., 19.718, 13.079, 38605.671, "", 86.06, 4.77, 
  30.1, 35.6, "", 5.98, 82.66, 0.901}, {"FRA", "Europe", "France", 
  "2020-03-27", 33047., 3795., 2898.429, 1996., 299., 220.714, 489.12, 
  56.169, 42.899, 29.542, 4.425, 3.267, 1.75, 3758., 55.621, 15701., 232.386, 
  "", "", "", "", "", "", "", "", "", "", "", "", "", "", "", "", "", "", "", 
  "", "", "", 87.96, 6.7564251*^7, 122.578, 42., 19.718, 13.079, 38605.671, 
  "", 86.06, 4.77, 30.1, 35.6, "", 5.98, 82.66, 0.901}, 
 {"FRA", "Europe", "France", "2020-03-28", 37692., 4645., 3318.429, 2314., 
  318., 250.143, 557.869, 68.749, 49.115, 34.249, 4.707, 3.702, 1.7, 4236., 
  62.696, 17580., 260.197, "", "", "", "", "", "", "", "", "", "", "", "", 
  "", "", "", "", "", "", "", "", "", "", 87.96, 6.7564251*^7, 122.578, 42., 
  19.718, 13.079, 38605.671, "", 86.06, 4.77, 30.1, 35.6, "", 5.98, 82.66, 
  0.901}, {"FRA", "Europe", "France", "2020-03-29", 40295., 2603., 3362.429, 
  2608., 294., 276., 596.395, 38.526, 49.766, 38.6, 4.351, 4.085, 1.64, 
  4592., 67.965, 19311., 285.817, 3758.576, 55.63, 17060.621, 252.51, "", "", 
  "", "", "", "", "", "", "", "", "", "", "", "", "", "", "", "", 87.96, 
  6.7564251*^7, 122.578, 42., 19.718, 13.079, 38605.671, "", 86.06, 4.77, 
  30.1, 35.6, "", 5.98, 82.66, 0.901}, {"FRA", "Europe", "France", 
  "2020-03-30", 44649., 4354., 3503.714, 3026., 418., 309.143, 660.838, 
  64.442, 51.858, 44.787, 6.187, 4.576, 1.58, 5056., 74.832, 20946., 310.016, 
  "", "", "", "", "", "", "", "", "", "", "", "", "", "", "", "", "", "", "", 
  "", "", "", 87.96, 6.7564251*^7, 122.578, 42., 19.718, 13.079, 38605.671, 
  "", 86.06, 4.77, 30.1, 35.6, "", 5.98, 82.66, 0.901}, 
 {"FRA", "Europe", "France", "2020-03-31", 52278., 7629., 4272.286, 3526., 
  500., 346.286, 773.752, 112.915, 63.233, 52.187, 7.4, 5.125, 1.53, 5496., 
  81.345, 22672., 335.562, "", "", "", "", "", "", "", "", "", "", "", "", 
  "", "", "", "", "", "", "", "", "", "", 87.96, 6.7564251*^7, 122.578, 42., 
  19.718, 13.079, 38605.671, "", 86.06, 4.77, 30.1, 35.6, "", 5.98, 82.66, 
  0.901}, {"FRA", "Europe", "France", "2020-04-01", 57122., 4844., 4541.143, 
  4778., 1252., 492.143, 845.447, 71.695, 67.212, 70.718, 18.531, 7.284, 
  1.45, 5940., 87.916, 24543., 363.254, "", "", "", "", "", "", "", "", "", 
  "", "", "", "", "", "", "", "", "", "", "", "", "", 87.96, 6.7564251*^7, 
  122.578, 42., 19.718, 13.079, 38605.671, "", 86.06, 4.77, 30.1, 35.6, "", 
  5.98, 82.66, 0.901}, {"FRA", "Europe", "France", "2020-04-02", 59228., 
  2106., 4282.286, 5387., 609., 527.143, 876.617, 31.17, 63.381, 79.732, 
  9.014, 7.802, 1.38, 6305., 93.319, 26131., 386.758, "", "", "", "", "", "", 
  "", "", "", "", "", "", "", "", "", "", "", "", "", "", "", "", 87.96, 
  6.7564251*^7, 122.578, 42., 19.718, 13.079, 38605.671, "", 86.06, 4.77, 
  30.1, 35.6, "", 5.98, 82.66, 0.901}, {"FRA", "Europe", "France", 
  "2020-04-03", 64452., 5224., 4486.429, 6509., 1122., 644.714, 953.936, 
  77.319, 66.402, 96.338, 16.606, 9.542, 1.32, 6556., 97.034, 27302., 
  404.089, "", "", "", "", "", "", "", "", "", "", "", "", "", "", "", "", 
  "", "", "", "", "", "", 87.96, 6.7564251*^7, 122.578, 42., 19.718, 13.079, 
  38605.671, "", 86.06, 4.77, 30.1, 35.6, "", 5.98, 82.66, 0.901}, 
 {"FRA", "Europe", "France", "2020-04-04", 47378., -17074., 1383.714, 7562., 
  1053., 749.714, 701.229, -252.708, 20.48, 111.923, 15.585, 11.096, 1.27, 
  6723., 99.505, 28003., 414.465, "", "", "", "", "", "", "", "", "", "", "", 
  "", "", "", "", "", "", "", "", "", "", "", 87.96, 6.7564251*^7, 122.578, 
  42., 19.718, 13.079, 38605.671, "", 86.06, 4.77, 30.1, 35.6, "", 5.98, 
  82.66, 0.901}, {"FRA", "Europe", "France", "2020-04-05", 48233., 855., 
  1134., 8081., 519., 781.857, 713.883, 12.655, 16.784, 119.605, 7.682, 
  11.572, 1.22, 6859., 101.518, 28747., 425.476, 4002.456, 59.239, 20059.453, 
  296.894, "", "", "", "", "", "", "", "", "", "", "", "", "", "", "", "", 
  "", "", 87.96, 6.7564251*^7, 122.578, 42., 19.718, 13.079, 38605.671, "", 
  86.06, 4.77, 30.1, 35.6, "", 5.98, 82.66, 0.901}, 
 {"FRA", "Europe", "France", "2020-04-06", 50887., 2654., 891.143, 8914., 
  833., 841.143, 753.165, 39.281, 13.19, 131.934, 12.329, 12.45, 1.16, 6948., 
  102.835, 29569., 437.643, "", "", "", "", "", "", "", "", "", "", "", "", 
  "", "", "", "", "", "", "", "", "", "", 87.96, 6.7564251*^7, 122.578, 42., 
  19.718, 13.079, 38605.671, "", 86.06, 4.77, 30.1, 35.6, "", 5.98, 82.66, 
  0.901}, {"FRA", "Europe", "France", "2020-04-07", 47396., -3491., -697.429, 
  10330., 1416., 972., 701.495, -51.669, -10.322, 152.892, 20.958, 14.386, 
  1.12, 7004., 103.664, 29871., 442.113, "", "", "", "", "", "", "", "", "", 
  "", "", "", "", "", "", "", "", "", "", "", "", "", 87.96, 6.7564251*^7, 
  122.578, 42., 19.718, 13.079, 38605.671, "", 86.06, 4.77, 30.1, 35.6, "", 
  5.98, 82.66, 0.901}, {"FRA", "Europe", "France", "2020-04-08", 51251., 
  3855., -838.714, 10874., 544., 870.857, 758.552, 57.057, -12.414, 160.943, 
  8.052, 12.889, 1.07, 7019., 103.886, 30217., 447.234, "", "", "", "", "", 
  "", "", "", "", "", "", "", "", "", "", "", "", "", "", "", "", "", 87.96, 
  6.7564251*^7, 122.578, 42., 19.718, 13.079, 38605.671, "", 86.06, 4.77, 
  30.1, 35.6, "", 5.98, 82.66, 0.901}, {"FRA", "Europe", "France", 
  "2020-04-09", 55035., 3784., -599., 12214., 1340., 975.286, 814.558, 
  56.006, -8.866, 180.776, 19.833, 14.435, 1.02, 6937., 102.673, 30608., 
  453.021, "", "", "", "", "", "", "", "", "", "", "", "", "", "", "", "", 
  "", "", "", "", "", "", 87.96, 6.7564251*^7, 122.578, 42., 19.718, 13.079, 
  38605.671, "", 86.06, 4.77, 30.1, 35.6, "", 5.98, 82.66, 0.901}, 
 {"FRA", "Europe", "France", "2020-04-10", 56600., 1565., -1121.714, 13199., 
  985., 955.714, 837.721, 23.163, -16.602, 195.355, 14.579, 14.145, 0.97, 
  6875., 101.755, 31108., 460.421, "", "", "", "", "", "", "", "", "", "", 
  "", "", "", "", "", "", "", "", "", "", "", "", 87.96, 6.7564251*^7, 
  122.578, 42., 19.718, 13.079, 38605.671, "", 86.06, 4.77, 30.1, 35.6, "", 
  5.98, 82.66, 0.901}, {"FRA", "Europe", "France", "2020-04-11", 58045., 
  1445., 1523.857, 13835., 636., 896.143, 859.108, 21.387, 22.554, 204.768, 
  9.413, 13.264, 0.93, 6752., 99.935, 31159., 461.176, "", "", "", "", "", 
  "", "", "", "", "", "", "", "", "", "", "", "", "", "", "", "", "", 87.96, 
  6.7564251*^7, 122.578, 42., 19.718, 13.079, 38605.671, "", 86.06, 4.77, 
  30.1, 35.6, "", 5.98, 82.66, 0.901}, {"FRA", "Europe", "France", 
  "2020-04-12", 108791., 50746., 8651.143, 14396., 561., 902.143, 1610.186, 
  751.078, 128.043, 213.071, 8.303, 13.352, 0.9, 6714., 99.372, 31665., 
  468.665, 2544.189, 37.656, 16419.305, 243.018, "", "", "", "", "", "", "", 
  "", "", "", "", "", "", "", "", "", "", "", 87.96, 6.7564251*^7, 122.578, 
  42., 19.718, 13.079, 38605.671, "", 86.06, 4.77, 30.1, 35.6, "", 5.98, 
  82.66, 0.901}, {"FRA", "Europe", "France", "2020-04-13", 111932., 3141., 
  8720.714, 14969., 573., 865., 1656.675, 46.489, 129.073, 221.552, 8.481, 
  12.803, 0.88, 6690., 99.017, 31952., 472.913, "", "", "", "", "", "", "", 
  "", "", "", "", "", "", "", "", "", "", "", "", "", "", "", 87.96, 
  6.7564251*^7, 122.578, 42., 19.718, 13.079, 38605.671, "", 86.06, 4.77, 
  30.1, 35.6, "", 5.98, 82.66, 0.901}, {"FRA", "Europe", "France", 
  "2020-04-14", 129380., 17448., 11712., 15712., 743., 768.857, 1914.918, 
  258.243, 173.346, 232.549, 10.997, 11.38, 0.85, 6599., 97.67, 32131., 
  475.562, "", "", "", "", "", "", "", "", "", "", "", "", "", "", "", "", 
  "", "", "", "", "", "", 87.96, 6.7564251*^7, 122.578, 42., 19.718, 13.079, 
  38605.671, "", 86.06, 4.77, 30.1, 35.6, "", 5.98, 82.66, 0.901}, 
 {"FRA", "Europe", "France", "2020-04-15", 132588., 3208., 11619.571, 17150., 
  1438., 896.571, 1962.399, 47.481, 171.978, 253.832, 21.283, 13.27, 0.81, 
  6331., 93.703, 31623., 468.043, "", "", "", "", "", "", "", "", "", "", "", 
  "", "", "", "", "", "", "", "", "", "", "", 87.96, 6.7564251*^7, 122.578, 
  42., 19.718, 13.079, 38605.671, "", 86.06, 4.77, 30.1, 35.6, "", 5.98, 
  82.66, 0.901}, {"FRA", "Europe", "France", "2020-04-16", 145166., 12578., 
  12875.857, 17903., 753., 812.714, 2148.562, 186.164, 190.572, 264.977, 
  11.145, 12.029, 0.78, 6139., 90.862, 31172., 461.368, "", "", "", "", "", 
  "", "", "", "", "", "", "", "", "", "", "", "", "", "", "", "", "", 87.96, 
  6.7564251*^7, 122.578, 42., 19.718, 13.079, 38605.671, "", 86.06, 4.77, 
  30.1, 35.6, "", 5.98, 82.66, 0.901}, {"FRA", "Europe", "France", 
  "2020-04-17", 147057., 1891., 12922.429, 18664., 761., 780.714, 2176.55, 
  27.988, 191.261, 276.241, 11.263, 11.555, 0.74, 5922., 87.65, 31061., 
  459.725, "", "", "", "", "", "", "", "", "", "", "", "", "", "", "", "", 
  "", "", "", "", "", "", 87.96, 6.7564251*^7, 122.578, 42., 19.718, 13.079, 
  38605.671, "", 86.06, 4.77, 30.1, 35.6, "", 5.98, 82.66, 0.901}, 
 {"FRA", "Europe", "France", "2020-04-18", 150863., 3806., 13259.714, 19305., 
  641., 781.429, 2232.882, 56.332, 196.253, 285.728, 9.487, 11.566, 0.72, 
  5733., 84.853, 30515., 451.644, "", "", "", "", "", "", "", "", "", "", "", 
  "", "", "", "", "", "", "", "", "", "", "", 87.96, 6.7564251*^7, 122.578, 
  42., 19.718, 13.079, 38605.671, "", 86.06, 4.77, 30.1, 35.6, "", 5.98, 
  82.66, 0.901}, {"FRA", "Europe", "France", "2020-04-19", 151955., 1092., 
  6166.286, 19694., 389., 756.857, 2249.044, 16.162, 91.266, 291.486, 5.757, 
  11.202, 0.7, 5644., 83.535, 30486., 451.215, 1543.575, 22.846, 10250.022, 
  151.708, "", "", "", "", "", "", "", "", "", "", "", "", "", "", "", "", 
  "", "", 87.96, 6.7564251*^7, 122.578, 42., 19.718, 13.079, 38605.671, "", 
  86.06, 4.77, 30.1, 35.6, "", 5.98, 82.66, 0.901}, 
 {"FRA", "Europe", "France", "2020-04-20", 154402., 2447., 6067.143, 20241., 
  547., 753.143, 2285.262, 36.217, 89.798, 299.582, 8.096, 11.147, 0.68, 
  5584., 82.647, 30462., 450.86, "", "", "", "", "", "", "", "", "", "", "", 
  "", "", "", "", "", "", "", "", "", "", "", 87.96, 6.7564251*^7, 122.578, 
  42., 19.718, 13.079, 38605.671, "", 86.06, 4.77, 30.1, 35.6, "", 5.98, 
  82.66, 0.901}, {"FRA", "Europe", "France", "2020-04-21", 157068., 2666., 
  3955.429, 20769., 528., 722.429, 2324.721, 39.459, 58.543, 307.396, 7.815, 
  10.692, 0.66, 5334., 78.947, 29984., 443.785, "", "", "", "", "", "", "", 
  "", "", "", "", "", "", "", "", "", "", "", "", "", "", "", 87.96, 
  6.7564251*^7, 122.578, 42., 19.718, 13.079, 38605.671, "", 86.06, 4.77, 
  30.1, 35.6, "", 5.98, 82.66, 0.901}, {"FRA", "Europe", "France", 
  "2020-04-22", 158868., 1800., 3754.286, 21313., 544., 594.714, 2351.362, 
  26.641, 55.566, 315.448, 8.052, 8.802, 0.66, 5127., 75.883, 29627., 
  438.501, "", "", "", "", "", "", "", "", "", "", "", "", "", "", "", "", 
  "", "", "", "", "", "", 87.96, 6.7564251*^7, 122.578, 42., 19.718, 13.079, 
  38605.671, "", 86.06, 4.77, 30.1, 35.6, "", 5.98, 82.66, 0.901}, 
 {"FRA", "Europe", "France", "2020-04-23", 157158., -1710., 1713.143, 21829., 
  516., 560.857, 2326.053, -25.309, 25.356, 323.085, 7.637, 8.301, 0.66, 
  4967., 73.515, 29113., 430.894, "", "", "", "", "", "", "", "", "", "", "", 
  "", "", "", "", "", "", "", "", "", "", "", 87.96, 6.7564251*^7, 122.578, 
  42., 19.718, 13.079, 38605.671, "", 86.06, 4.77, 30.1, 35.6, "", 5.98, 
  82.66, 0.901}, {"FRA", "Europe", "France", "2020-04-24", 159969., 2811., 
  1844.571, 22219., 390., 507.857, 2367.657, 41.605, 27.301, 328.857, 5.772, 
  7.517, 0.66, 4785., 70.821, 28554., 422.62, "", "", "", "", "", "", "", "", 
  "", "", "", "", "", "", "", "", "", "", "", "", "", "", 87.96, 
  6.7564251*^7, 122.578, 42., 19.718, 13.079, 38605.671, "", 86.06, 4.77, 
  30.1, 35.6, "", 5.98, 82.66, 0.901}, {"FRA", "Europe", "France", 
  "2020-04-25", 161647., 1678., 1540.571, 22588., 369., 469., 2392.493, 
  24.836, 22.802, 334.319, 5.461, 6.942, 0.66, 4641., 68.69, 28119., 416.182, 
  "", "", "", "", "", "", "", "", "", "", "", "", "", "", "", "", "", "", "", 
  "", "", "", 87.96, 6.7564251*^7, 122.578, 42., 19.718, 13.079, 38605.671, 
  "", 86.06, 4.77, 30.1, 35.6, "", 5.98, 82.66, 0.901}, 
 {"FRA", "Europe", "France", "2020-04-26", 162280., 633., 1475., 22830., 
  242., 448., 2401.862, 9.369, 21.831, 337.901, 3.582, 6.631, 0.67, 4598., 
  68.054, 28114., 416.108, 1031.726, 15.27, 7644.612, 113.146, "", "", "", 
  "", "", "", "", "", "", "", "", "", "", "", "", "", "", "", 87.96, 
  6.7564251*^7, 122.578, 42., 19.718, 13.079, 38605.671, "", 86.06, 4.77, 
  30.1, 35.6, "", 5.98, 82.66, 0.901}, {"FRA", "Europe", "France", 
  "2020-04-27", 165966., 3686., 1652., 23267., 437., 432.286, 2456.417, 
  54.555, 24.451, 344.369, 6.468, 6.398, 0.68, 4526., 66.988, 27954., 413.74, 
  "", "", "", "", "", "", "", "", "", "", "", "", "", "", "", "", "", "", "", 
  "", "", "", 87.96, 6.7564251*^7, 122.578, 42., 19.718, 13.079, 38605.671, 
  "", 86.06, 4.77, 30.1, 35.6, "", 5.98, 82.66, 0.901}, 
 {"FRA", "Europe", "France", "2020-04-28", 169098., 3132., 1718.571, 23634., 
  367., 409.286, 2502.773, 46.356, 25.436, 349.8, 5.432, 6.058, 0.67, 4392., 
  65.005, 27607., 408.604, "", "", "", "", "", "", "", "", "", "", "", "", 
  "", "", "", "", "", "", "", "", "", "", 87.96, 6.7564251*^7, 122.578, 42., 
  19.718, 13.079, 38605.671, "", 86.06, 4.77, 30.1, 35.6, "", 5.98, 82.66, 
  0.901}, {"FRA", "Europe", "France", "2020-04-29", 167643., -1455., 
  1253.571, 24060., 426., 392.429, 2481.238, -21.535, 18.554, 356.105, 6.305, 
  5.808, 0.66, 4128., 61.097, 26736., 395.712, "", "", "", "", "", "", "", 
  "", "", "", "", "", "", "", "", "", "", "", "", "", "", "", 87.96, 
  6.7564251*^7, 122.578, 42., 19.718, 13.079, 38605.671, "", 86.06, 4.77, 
  30.1, 35.6, "", 5.98, 82.66, 0.901}, {"FRA", "Europe", "France", 
  "2020-04-30", 168861., 1218., 1671.857, 24349., 289., 360., 2499.265, 
  18.027, 24.745, 360.383, 4.277, 5.328, 0.66, 3947., 58.418, 26192., 
  387.661, "", "", "", "", "", "", "", "", "", "", "", "", "", "", "", "", 
  "", "", "", "", "", "", 87.96, 6.7564251*^7, 122.578, 42., 19.718, 13.079, 
  38605.671, "", 86.06, 4.77, 30.1, 35.6, "", 5.98, 82.66, 0.901}, 
 {"FRA", "Europe", "France", "2020-05-01", 169387., 526., 1345.429, 24566., 
  217., 335.286, 2507.051, 7.785, 19.913, 363.595, 3.212, 4.962, 0.65, 3819., 
  56.524, 25809., 381.992, "", "", "", "", "", "", "", "", "", "", "", "", 
  "", "", "", "", "", "", "", "", "", "", 87.96, 6.7564251*^7, 122.578, 42., 
  19.718, 13.079, 38605.671, "", 86.06, 4.77, 30.1, 35.6, "", 5.98, 82.66, 
  0.901}, {"FRA", "Europe", "France", "2020-05-02", 170179., 792., 1218.857, 
  24763., 197., 310.714, 2518.773, 11.722, 18.04, 366.51, 2.916, 4.599, 0.64, 
  3770., 55.799, 25751., 381.134, "", "", "", "", "", "", "", "", "", "", "", 
  "", "", "", "", "", "", "", "", "", "", "", 87.96, 6.7564251*^7, 122.578, 
  42., 19.718, 13.079, 38605.671, "", 86.06, 4.77, 30.1, 35.6, "", 5.98, 
  82.66, 0.901}, {"FRA", "Europe", "France", "2020-05-03", 170540., 361., 
  1180., 24898., 135., 295.429, 2524.116, 5.343, 17.465, 368.508, 1.998, 
  4.373, 0.65, 3762., 55.68, 25739., 380.956, 660.385, 9.774, 4913.748, 
  72.727, "", "", "", "", "", "", "", "", "", "", "", "", "", "", "", "", "", 
  "", 87.96, 6.7564251*^7, 122.578, 42., 19.718, 13.079, 38605.671, "", 
  86.06, 4.77, 30.1, 35.6, "", 5.98, 82.66, 0.901}, 
 {"FRA", "Europe", "France", "2020-05-04", 171102., 562., 733.714, 25204., 
  306., 276.714, 2532.434, 8.318, 10.86, 373.038, 4.529, 4.096, 0.65, 3639., 
  53.86, 25472., 377.004, "", "", "", "", "", "", "", "", "", "", "", "", "", 
  "", "", "", "", "", "", "", "", "", 87.96, 6.7564251*^7, 122.578, 42., 
  19.718, 13.079, 38605.671, "", 86.06, 4.77, 30.1, 35.6, "", 5.98, 82.66, 
  0.901}, {"FRA", "Europe", "France", "2020-05-05", 172219., 1117., 445.857, 
  25537., 333., 271.857, 2548.966, 16.532, 6.599, 377.966, 4.929, 4.024, 
  0.66, 3375., 49.952, 24701., 365.593, "", "", "", "", "", "", "", "", "", 
  "", "", "", "", "", "", "", "", "", "", "", "", "", 87.96, 6.7564251*^7, 
  122.578, 42., 19.718, 13.079, 38605.671, "", 86.06, 4.77, 30.1, 35.6, "", 
  5.98, 82.66, 0.901}, {"FRA", "Europe", "France", "2020-05-06", 176355., 
  4136., 1244.571, 25812., 275., 250.286, 2610.182, 61.216, 18.421, 382.036, 
  4.07, 3.704, 0.67, 3095., 45.808, 23912., 353.915, "", "", "", "", "", "", 
  "", "", "", "", "", "", "", "", "", "", "", "", "", "", "", "", 87.96, 
  6.7564251*^7, 122.578, 42., 19.718, 13.079, 38605.671, "", 86.06, 4.77, 
  30.1, 35.6, "", 5.98, 82.66, 0.901}, {"FRA", "Europe", "France", 
  "2020-05-07", 177096., 741., 1176.429, 25991., 179., 234.571, 2621.149, 
  10.967, 17.412, 384.686, 2.649, 3.472, 0.65, 2911., 43.085, 23139., 
  342.474, "", "", "", "", "", "", "", "", "", "", "", "", "", "", "", "", 
  "", "", "", "", "", "", 87.96, 6.7564251*^7, 122.578, 42., 19.718, 13.079, 
  38605.671, "", 86.06, 4.77, 30.1, 35.6, "", 5.98, 82.66, 0.901}, 
 {"FRA", "Europe", "France", "2020-05-08", 177627., 531., 1177.143, 26233., 
  242., 238.143, 2629.009, 7.859, 17.423, 388.267, 3.582, 3.525, 0.63, 2820., 
  41.738, 22657., 335.34, "", "", "", "", "", "", "", "", "", "", "", "", "", 
  "", "", "", "", "", "", "", "", "", 87.96, 6.7564251*^7, 122.578, 42., 
  19.718, 13.079, 38605.671, "", 86.06, 4.77, 30.1, 35.6, "", 5.98, 82.66, 
  0.901}, {"FRA", "Europe", "France", "2020-05-09", 178156., 529., 1139.571, 
  26313., 80., 221.429, 2636.838, 7.83, 16.866, 389.452, 1.184, 3.277, 0.63, 
  2764., 40.909, 22547., 333.712, "", "", "", "", "", "", "", "", "", "", "", 
  "", "", "", "", "", "", "", "", "", "", "", 87.96, 6.7564251*^7, 122.578, 
  42., 19.718, 13.079, 38605.671, "", 86.06, 4.77, 30.1, 35.6, "", 5.98, 
  82.66, 0.901}, {"FRA", "Europe", "France", "2020-05-10", 178405., 249., 
  1123.571, 26383., 70., 212.143, 2640.524, 3.685, 16.63, 390.488, 1.036, 
  3.14, 0.63, 2728., 40.376, 22502., 333.046, 500.809, 7.412, 3640.148, 
  53.877, "", "", "", "", "", "", "", "", "", "", "", "", "", "", "", "", "", 
  "", 87.96, 6.7564251*^7, 122.578, 42., 19.718, 13.079, 38605.671, "", 
  86.06, 4.77, 30.1, 35.6, "", 5.98, 82.66, 0.901}, 
 {"FRA", "Europe", "France", "2020-05-11", 178719., 314., 1088.143, 26646., 
  263., 206., 2645.171, 4.647, 16.105, 394.38, 3.893, 3.049, 0.63, 2666., 
  39.459, 22219., 328.857, "", "", "", "", "", "", "", "", "", "", "", "", 
  "", "", "", "", "", "", "", "", "", "", 76.85, 6.7564251*^7, 122.578, 42., 
  19.718, 13.079, 38605.671, "", 86.06, 4.77, 30.1, 35.6, "", 5.98, 82.66, 
  0.901}, {"FRA", "Europe", "France", "2020-05-12", 179472., 753., 1036.143, 
  26994., 348., 208.143, 2656.316, 11.145, 15.336, 399.531, 5.151, 3.081, 
  0.63, 2496., 36.943, 21530., 318.66, "", "", "", "", "", "", "", "", "", 
  "", "", "", "", "", "", "", "", "", "", "", "", "", 76.85, 6.7564251*^7, 
  122.578, 42., 19.718, 13.079, 38605.671, "", 86.06, 4.77, 30.1, 35.6, "", 
  5.98, 82.66, 0.901}, {"FRA", "Europe", "France", "2020-05-13", 179993., 
  521., 519.714, 27079., 85., 181., 2664.027, 7.711, 7.692, 400.789, 1.258, 
  2.679, 0.64, 2385., 35.3, 21009., 310.948, "", "", "", "", 39839., "", "", 
  0.59, "", "", "", "", "people tested", "", "", "", "", "", "", "", "", "", 
  76.85, 6.7564251*^7, 122.578, 42., 19.718, 13.079, 38605.671, "", 86.06, 
  4.77, 30.1, 35.6, "", 5.98, 82.66, 0.901}, {"FRA", "Europe", "France", 
  "2020-05-14", 180635., 642., 505.571, 27430., 351., 205.571, 2673.529, 
  9.502, 7.483, 405.984, 5.195, 3.043, 0.65, 2256., 33.39, 20401., 301.95, 
  "", "", "", "", 43174., "", "", 0.639, "", "", "", "", "people tested", "", 
  "", "", "", "", "", "", "", "", 76.85, 6.7564251*^7, 122.578, 42., 19.718, 
  13.079, 38605.671, "", 86.06, 4.77, 30.1, 35.6, "", 5.98, 82.66, 0.901}, 
 {"FRA", "Europe", "France", "2020-05-15", 181148., 513., 503., 27532., 102., 
  185.571, 2681.122, 7.593, 7.445, 407.494, 1.51, 2.747, 0.67, 2162., 31.999, 
  19801., 293.069, "", "", "", "", 48380., "", "", 0.716, "", "", "", "", 
  "people tested", "", "", "", "", "", "", "", "", "", 76.85, 6.7564251*^7, 
  122.578, 42., 19.718, 13.079, 38605.671, "", 86.06, 4.77, 30.1, 35.6, "", 
  5.98, 82.66, 0.901}, {"FRA", "Europe", "France", "2020-05-16", 181563., 
  415., 486.714, 27630., 98., 188.143, 2687.264, 6.142, 7.204, 408.944, 1.45, 
  2.785, 0.7, 2091., 30.948, 19372., 286.72, "", "", "", "", 16662., "", "", 
  0.247, "", "", "", "", "people tested", "", "", "", "", "", "", "", "", "", 
  76.85, 6.7564251*^7, 122.578, 42., 19.718, 13.079, 38605.671, "", 86.06, 
  4.77, 30.1, 35.6, "", 5.98, 82.66, 0.901}, {"FRA", "Europe", "France", 
  "2020-05-17", 181703., 140., 471.143, 28113., 483., 247.143, 2689.336, 
  2.072, 6.973, 416.093, 7.149, 3.658, 0.73, 2047., 30.297, 19302., 285.684, 
  387.399, 5.734, 2679.679, 39.661, 6650., "", "", 0.098, "", "", "", "", 
  "people tested", "", "", "", "", "", "", "", "", "", 76.85, 6.7564251*^7, 
  122.578, 42., 19.718, 13.079, 38605.671, "", 86.06, 4.77, 30.1, 35.6, "", 
  5.98, 82.66, 0.901}, {"FRA", "Europe", "France", "2020-05-18", 182147., 
  444., 489.714, 28242., 129., 228., 2695.908, 6.572, 7.248, 418.002, 1.909, 
  3.375, 0.76, 1958., 28.98, 18956., 280.563, "", "", "", "", 51893., "", "", 
  0.768, "", "", "", "", "people tested", "", "", "", "", "", "", "", "", "", 
  76.85, 6.7564251*^7, 122.578, 42., 19.718, 13.079, 38605.671, "", 86.06, 
  4.77, 30.1, 35.6, "", 5.98, 82.66, 0.901}, {"FRA", "Europe", "France", 
  "2020-05-19", 182648., 501., 453.714, 28025., -217., 147.286, 2703.323, 
  7.415, 6.715, 414.79, -3.212, 2.18, 0.8, 1854., 27.441, 18409., 272.467, 
  "", "", "", "", 53354., "", "", 0.79, 37136., 0.55, 0.022, 45.5, 
  "people tested", "", "", "", "", "", "", "", "", "", 76.85, 6.7564251*^7, 
  122.578, 42., 19.718, 13.079, 38605.671, "", 86.06, 4.77, 30.1, 35.6, "", 
  5.98, 82.66, 0.901}, {"FRA", "Europe", "France", "2020-05-20", 183130., 
  482., 448.143, 28136., 111., 151., 2710.457, 7.134, 6.633, 416.433, 1.643, 
  2.235, 0.83, 1754., 25.96, 17882., 264.667, "", "", "", "", 53672., "", "", 
  0.794, 39112., 0.579, 0.021, 47.6, "people tested", "", "", "", "", "", "", 
  "", "", "", 76.85, 6.7564251*^7, 122.578, 42., 19.718, 13.079, 38605.671, 
  "", 86.06, 4.77, 30.1, 35.6, "", 5.98, 82.66, 0.901}, 
 {"FRA", "Europe", "France", "2020-05-21", 183397., 267., 394.571, 28218., 
  82., 112.571, 2714.409, 3.952, 5.84, 417.647, 1.214, 1.666, 0.86, 1708., 
  25.28, 17527., 259.412, "", "", "", "", 9766., "", "", 0.145, 34340., 
  0.508, 0.021, 47.6, "people tested", "", "", "", "", "", "", "", "", "", 
  76.85, 6.7564251*^7, 122.578, 42., 19.718, 13.079, 38605.671, "", 86.06, 
  4.77, 30.1, 35.6, "", 5.98, 82.66, 0.901}, {"FRA", "Europe", "France", 
  "2020-05-22", 184153., 756., 429.286, 28366., 148., 119.143, 2725.598, 
  11.189, 6.354, 419.837, 2.191, 1.763, 0.93, 1664., 24.628, 17327., 256.452, 
  "", "", "", "", 50906., "", "", 0.753, 34700., 0.514, 0.02, 50., 
  "people tested", "", "", "", "", "", "", "", "", "", 76.85, 6.7564251*^7, 
  122.578, 42., 19.718, 13.079, 38605.671, "", 86.06, 4.77, 30.1, 35.6, "", 
  5.98, 82.66, 0.901}, {"FRA", "Europe", "France", "2020-05-23", 184699., 
  546., 448., 28452., 86., 117.429, 2733.679, 8.081, 6.631, 421.11, 1.273, 
  1.738, 0.99, 1628., 24.096, 17122., 253.418, "", "", "", "", 19104., "", 
  "", 0.283, 35049., 0.519, 0.019, 52.6, "people tested", "", "", "", "", "", 
  "", "", "", "", 76.85, 6.7564251*^7, 122.578, 42., 19.718, 13.079, 
  38605.671, "", 86.06, 4.77, 30.1, 35.6, "", 5.98, 82.66, 0.901}, 
 {"FRA", "Europe", "France", "2020-05-24", 184260., -439., 365.286, 28372., 
  -80., 37., 2727.182, -6.498, 5.406, 419.926, -1.184, 0.548, 1.05, 1618., 
  23.948, 17129., 253.522, 239.866, 3.55, 1757.347, 26.01, 7235., "", "", 
  0.107, 35133., 0.52, 0.019, 52.6, "people tested", "", "", "", "", "", "", 
  "", "", "", 76.85, 6.7564251*^7, 122.578, 42., 19.718, 13.079, 38605.671, 
  "", 86.06, 4.77, 30.1, 35.6, "", 5.98, 82.66, 0.901}, 
 {"FRA", "Europe", "France", "2020-05-25", 184585., 325., 348.286, 28461., 
  89., 31.286, 2731.992, 4.81, 5.155, 421.243, 1.317, 0.463, 1.1, 1572., 
  23.267, 16742., 247.794, "", "", "", "", 51929., "", "", 0.769, 35138., 
  0.52, 0.018, 55.6, "people tested", "", "", "", "", "", "", "", "", "", 
  76.85, 6.7564251*^7, 122.578, 42., 19.718, 13.079, 38605.671, "", 86.06, 
  4.77, 30.1, 35.6, "", 5.98, 82.66, 0.901}, {"FRA", "Europe", "France", 
  "2020-05-26", 184840., 255., 313.143, 28598., 137., 81.857, 2735.766, 
  3.774, 4.635, 423.271, 2.028, 1.212, 1.16, 1519., 22.482, 16209., 239.905, 
  "", "", "", "", 54110., "", "", 0.801, 35246., 0.522, 0.016, 62.5, 
  "people tested", "", "", "", "", "", "", "", "", "", 75., 6.7564251*^7, 
  122.578, 42., 19.718, 13.079, 38605.671, "", 86.06, 4.77, 30.1, 35.6, "", 
  5.98, 82.66, 0.901}, {"FRA", "Europe", "France", "2020-05-27", 185012., 
  172., 268.857, 28599., 1., 66.143, 2738.312, 2.546, 3.979, 423.286, 0.015, 
  0.979, 1.23, 1467., 21.713, 15627., 231.291, "", "", "", "", 46736., "", 
  "", 0.692, 34255., 0.507, 0.015, 66.7, "people tested", "", "", "", "", "", 
  "", "", "", "", 75., 6.7564251*^7, 122.578, 42., 19.718, 13.079, 38605.671, 
  "", 86.06, 4.77, 30.1, 35.6, "", 5.98, 82.66, 0.901}, 
 {"FRA", "Europe", "France", "2020-05-28", 188355., 3343., 708.286, 28666., 
  67., 64., 2787.791, 49.479, 10.483, 424.278, 0.992, 0.947, 1.31, 1395., 
  20.647, 15155., 224.305, "", "", "", "", 44702., "", "", 0.662, 39246., 
  0.581, 0.015, 66.7, "people tested", "", "", "", "", "", "", "", "", "", 
  75., 6.7564251*^7, 122.578, 42., 19.718, 13.079, 38605.671, "", 86.06, 
  4.77, 30.1, 35.6, "", 5.98, 82.66, 0.901}, {"FRA", "Europe", "France", 
  "2020-05-29", 188949., 594., 685.143, 28717., 51., 50.143, 2796.582, 8.792, 
  10.141, 425.032, 0.755, 0.742, 1.28, 1328., 19.655, 14643., 216.727, "", 
  "", "", "", 49620., "", "", 0.734, 39062., 0.578, 0.014, 71.4, 
  "people tested", "", "", "", "", "", "", "", "", "", 75., 6.7564251*^7, 
  122.578, 42., 19.718, 13.079, 38605.671, "", 86.06, 4.77, 30.1, 35.6, "", 
  5.98, 82.66, 0.901}, {"FRA", "Europe", "France", "2020-05-30", 190744., 
  1795., 863.571, 28774., 57., 46., 2823.15, 26.567, 12.781, 425.876, 0.844, 
  0.681, 1.24, 1293., 19.137, 14329., 212.08, "", "", "", "", 20329., "", "", 
  0.301, 39237., 0.581, 0.015, 66.7, "people tested", "", "", "", "", "", "", 
  "", "", "", 75., 6.7564251*^7, 122.578, 42., 19.718, 13.079, 38605.671, "", 
  86.06, 4.77, 30.1, 35.6, "", 5.98, 82.66, 0.901}, 
 {"FRA", "Europe", "France", "2020-05-31", 190975., 231., 959.286, 28805., 
  31., 61.857, 2826.569, 3.419, 14.198, 426.335, 0.459, 0.916, 1.18, 1287., 
  19.049, 14271., 211.221, 212.768, 3.149, 1418.122, 20.989, 8547., "", "", 
  0.127, 39425., 0.584, 0.015, 66.7, "people tested", "", "", "", "", "", "", 
  "", "", "", 75., 6.7564251*^7, 122.578, 42., 19.718, 13.079, 38605.671, "", 
  86.06, 4.77, 30.1, 35.6, "", 5.98, 82.66, 0.901}, 
 {"FRA", "Europe", "France", "2020-06-01", 191382., 407., 971., 28837., 32., 
  53.714, 2832.593, 6.024, 14.372, 426.809, 0.474, 0.795, 1.13, 1270., 
  18.797, 14237., 210.718, "", "", "", "", 10045., "", "", 0.149, 33441., 
  0.495, 0.015, 66.7, "people tested", "", "", "", "", "", "", "", "", "", 
  75., 6.7564251*^7, 122.578, 42., 19.718, 13.079, 38605.671, "", 86.06, 
  4.77, 30.1, 35.6, "", 5.98, 82.66, 0.901}, {"FRA", "Europe", "France", 
  "2020-06-02", 190735., -647., 842.143, 28943., 106., 49.286, 2823.017, 
  -9.576, 12.464, 428.377, 1.569, 0.729, 1.09, 1221., 18.072, 13978., 
  206.885, "", "", "", "", 49097., "", "", 0.727, 32725., 0.484, 0.015, 66.7, 
  "people tested", "", "", "", "", "", "", "", "", "", 72.22, 6.7564251*^7, 
  122.578, 42., 19.718, 13.079, 38605.671, "", 86.06, 4.77, 30.1, 35.6, "", 
  5.98, 82.66, 0.901}, {"FRA", "Europe", "France", "2020-06-03", 187509., 
  -3226., 356.714, 29024., 81., 60.714, 2775.269, -47.747, 5.28, 429.576, 
  1.199, 0.899, 1.05, 1179., 17.45, 13465., 199.292, "", "", "", "", 44966., 
  "", "", 0.666, 32472., 0.481, 0.015, 66.7, "people tested", "", "", "", "", 
  "", "", "", "", "", 72.22, 6.7564251*^7, 122.578, 42., 19.718, 13.079, 
  38605.671, "", 86.06, 4.77, 30.1, 35.6, "", 5.98, 82.66, 0.901}, 
 {"FRA", "Europe", "France", "2020-06-04", 191869., 4360., 502., 29069., 45., 
  57.571, 2839.801, 64.531, 7.43, 430.242, 0.666, 0.852, 1.02, 1133., 16.769, 
  13054., 193.209, "", "", "", "", 41584., "", "", 0.615, 32027., 0.474, 
  0.015, 66.7, "people tested", "", "", "", "", "", "", "", "", "", 72.22, 
  6.7564251*^7, 122.578, 42., 19.718, 13.079, 38605.671, "", 86.06, 4.77, 
  30.1, 35.6, "", 5.98, 82.66, 0.901}, {"FRA", "Europe", "France", 
  "2020-06-05", 192450., 581., 500.143, 29114., 45., 56.714, 2848.4, 8.599, 
  7.402, 430.908, 0.666, 0.839, 0.98, 1065., 15.763, 12650., 187.229, "", "", 
  "", "", 46753., "", "", 0.692, 31617., 0.468, 0.015, 66.7, "people tested", 
  "", "", "", "", "", "", "", "", "", 72.22, 6.7564251*^7, 122.578, 42., 
  19.718, 13.079, 38605.671, "", 86.06, 4.77, 30.1, 35.6, "", 5.98, 82.66, 
  0.901}, {"FRA", "Europe", "France", "2020-06-06", 193022., 572., 325.429, 
  29145., 31., 53., 2856.866, 8.466, 4.817, 431.367, 0.459, 0.784, 0.94, 
  1030., 15.245, 12433., 184.017, "", "", "", "", 19721., "", "", 0.292, 
  31530., 0.467, 0.015, 66.7, "people tested", "", "", "", "", "", "", "", 
  "", "", 72.22, 6.7564251*^7, 122.578, 42., 19.718, 13.079, 38605.671, "", 
  86.06, 4.77, 30.1, 35.6, "", 5.98, 82.66, 0.901}, 
 {"FRA", "Europe", "France", "2020-06-07", 193363., 341., 341.143, 29158., 
  13., 50.429, 2861.913, 5.047, 5.049, 431.56, 0.192, 0.746, 0.91, 1024., 
  15.156, 12415., 183.751, 136.493, 2.02, 978.534, 14.483, 7587., "", "", 
  0.112, 31393., 0.465, 0.015, 66.7, "people tested", "", "", "", "", "", "", 
  "", "", "", 72.22, 6.7564251*^7, 122.578, 42., 19.718, 13.079, 38605.671, 
  "", 86.06, 4.77, 30.1, 35.6, "", 5.98, 82.66, 0.901}, 
 {"FRA", "Europe", "France", "2020-06-08", 193637., 274., 322.143, 29213., 
  55., 53.714, 2865.968, 4.055, 4.768, 432.374, 0.814, 0.795, 0.89, 995., 
  14.727, 12269., 181.59, "", "", "", "", 45367., "", "", 0.671, 36439., 
  0.539, 0.014, 71.4, "people tested", "", "", "", "", "", "", "", "", "", 
  72.22, 6.7564251*^7, 122.578, 42., 19.718, 13.079, 38605.671, "", 86.06, 
  4.77, 30.1, 35.6, "", 5.98, 82.66, 0.901}, {"FRA", "Europe", "France", 
  "2020-06-09", 194190., 553., 493.571, 29301., 88., 51.143, 2874.153, 8.185, 
  7.305, 433.676, 1.302, 0.757, 0.87, 926., 13.705, 11915., 176.351, "", "", 
  "", "", 43937., "", "", 0.65, 35702., 0.528, 0.014, 71.4, "people tested", 
  "", "", "", "", "", "", "", "", "", 72.22, 6.7564251*^7, 122.578, 42., 
  19.718, 13.079, 38605.671, "", 86.06, 4.77, 30.1, 35.6, "", 5.98, 82.66, 
  0.901}, {"FRA", "Europe", "France", "2020-06-10", 194815., 625., 1043.714, 
  29322., 21., 42.571, 2883.404, 9.25, 15.448, 433.987, 0.311, 0.63, 0.86, 
  904., 13.38, 11632., 172.162, "", "", "", "", 40701., "", "", 0.602, 
  35093., 0.519, 0.014, 71.4, "people tested", "", "", "", "", "", "", "", 
  "", "", 72.22, 6.7564251*^7, 122.578, 42., 19.718, 13.079, 38605.671, "", 
  86.06, 4.77, 30.1, 35.6, "", 5.98, 82.66, 0.901}, 
 {"FRA", "Europe", "France", "2020-06-11", 195179., 364., 472.857, 29349., 
  27., 40., 2888.791, 5.387, 6.999, 434.387, 0.4, 0.592, 0.85, 875., 12.951, 
  11420., 169.024, "", "", "", "", 38811., "", "", 0.574, 34697., 0.514, 
  0.014, 71.4, "people tested", "", "", "", "", "", "", "", "", "", 72.22, 
  6.7564251*^7, 122.578, 42., 19.718, 13.079, 38605.671, "", 86.06, 4.77, 
  30.1, 35.6, "", 5.98, 82.66, 0.901}, {"FRA", "Europe", "France", 
  "2020-06-12", 195981., 802., 504.429, 29377., 28., 37.571, 2900.661, 11.87, 
  7.466, 434.801, 0.414, 0.556, 0.86, 851., 12.595, 11079., 163.977, "", "", 
  "", "", 44570., "", "", 0.66, 34385., 0.509, 0.014, 71.4, "people tested", 
  "", "", "", "", "", "", "", "", "", 72.22, 6.7564251*^7, 122.578, 42., 
  19.718, 13.079, 38605.671, "", 86.06, 4.77, 30.1, 35.6, "", 5.98, 82.66, 
  0.901}, {"FRA", "Europe", "France", "2020-06-13", 196478., 497., 493.714, 
  29401., 24., 36.571, 2908.017, 7.356, 7.307, 435.156, 0.355, 0.541, 0.87, 
  843., 12.477, 10864., 160.795, "", "", "", "", 19226., "", "", 0.285, 
  34314., 0.508, 0.014, 71.4, "people tested", "", "", "", "", "", "", "", 
  "", "", 72.22, 6.7564251*^7, 122.578, 42., 19.718, 13.079, 38605.671, "", 
  86.06, 4.77, 30.1, 35.6, "", 5.98, 82.66, 0.901}, 
 {"FRA", "Europe", "France", "2020-06-14", 196868., 390., 500.714, 29411., 
  10., 36.143, 2913.789, 5.772, 7.411, 435.304, 0.148, 0.535, 0.87, 841., 
  12.447, 10836., 160.381, 109.395, 1.619, 704.545, 10.428, 6667., "", "", 
  0.099, 34183., 0.506, 0.014, 71.4, "people tested", "", "", "", "", "", "", 
  "", "", "", 72.22, 6.7564251*^7, 122.578, 42., 19.718, 13.079, 38605.671, 
  "", 86.06, 4.77, 30.1, 35.6, "", 5.98, 82.66, 0.901}, 
 {"FRA", "Europe", "France", "2020-06-15", 197004., 136., 481., 29439., 28., 
  32.286, 2915.802, 2.013, 7.119, 435.719, 0.414, 0.478, 0.87, 818., 12.107, 
  10707., 158.471, "", "", "", "", 43895., "", "", 0.65, 33972., 0.503, 
  0.014, 71.4, "people tested", "", "", "", "", "", "", "", "", "", 72.22, 
  6.7564251*^7, 122.578, 42., 19.718, 13.079, 38605.671, "", 86.06, 4.77, 
  30.1, 35.6, "", 5.98, 82.66, 0.901}, {"FRA", "Europe", "France", 
  "2020-06-16", 197667., 663., 496.714, 29553., 114., 36., 2925.615, 9.813, 
  7.352, 437.406, 1.687, 0.533, 0.89, 792., 11.722, 10490., 155.26, "", "", 
  "", "", 43055., "", "", 0.637, 33846., 0.501, 0.014, 71.4, "people tested", 
  "", "", "", "", "", "", "", "", "", 72.22, 6.7564251*^7, 122.578, 42., 
  19.718, 13.079, 38605.671, "", 86.06, 4.77, 30.1, 35.6, "", 5.98, 82.66, 
  0.901}, {"FRA", "Europe", "France", "2020-06-17", 198155., 488., 477.143, 
  29578., 25., 36.571, 2932.838, 7.223, 7.062, 437.776, 0.37, 0.541, 0.9, 
  744., 11.012, 10222., 151.293, "", "", "", "", 40177., "", "", 0.595, 
  33772., 0.5, 0.015, 66.7, "people tested", "", "", "", "", "", "", "", "", 
  "", 72.22, 6.7564251*^7, 122.578, 42., 19.718, 13.079, 38605.671, "", 
  86.06, 4.77, 30.1, 35.6, "", 5.98, 82.66, 0.901}, 
 {"FRA", "Europe", "France", "2020-06-18", 198741., 586., 508.857, 29606., 
  28., 36.714, 2941.511, 8.673, 7.531, 438.19, 0.414, 0.543, 0.91, 724., 
  10.716, 10080., 149.191, "", "", "", "", 37959., "", "", 0.562, 33650., 
  0.498, 0.014, 71.4, "people tested", "", "", "", "", "", "", "", "", "", 
  72.22, 6.7564251*^7, 122.578, 42., 19.718, 13.079, 38605.671, "", 86.06, 
  4.77, 30.1, 35.6, "", 5.98, 82.66, 0.901}, {"FRA", "Europe", "France", 
  "2020-06-19", 199528., 787., 506.714, 29620., 14., 34.714, 2953.159, 
  11.648, 7.5, 438.398, 0.207, 0.514, 0.92, 699., 10.346, 9925., 146.897, "", 
  "", "", "", 46051., "", "", 0.682, 33861., 0.501, 0.015, 66.7, 
  "people tested", "", "", "", "", "", "", "", "", "", 72.22, 6.7564251*^7, 
  122.578, 42., 19.718, 13.079, 38605.671, "", 86.06, 4.77, 30.1, 35.6, "", 
  5.98, 82.66, 0.901}, {"FRA", "Europe", "France", "2020-06-20", 200147., 
  619., 524.143, 29638., 18., 33.857, 2962.321, 9.162, 7.758, 438.664, 0.266, 
  0.501, 0.94, 687., 10.168, 9792., 144.929, "", "", "", "", 21735., "", "", 
  0.322, 34220., 0.506, 0.015, 66.7, "people tested", "", "", "", "", "", "", 
  "", "", "", 72.22, 6.7564251*^7, 122.578, 42., 19.718, 13.079, 38605.671, 
  "", 86.06, 4.77, 30.1, 35.6, "", 5.98, 82.66, 0.901}, 
 {"FRA", "Europe", "France", "2020-06-21", 200490., 343., 517.429, 29644., 
  6., 33.286, 2967.398, 5.077, 7.658, 438.753, 0.089, 0.493, 0.94, 687., 
  10.168, 9778., 144.722, 78.283, 1.159, 618.233, 9.15, 6515., "", "", 0.096, 
  34198., 0.506, 0.015, 66.7, "people tested", "", "", "", "", "", "", "", 
  "", "", 72.22, 6.7564251*^7, 122.578, 42., 19.718, 13.079, 38605.671, "", 
  86.06, 4.77, 30.1, 35.6, "", 5.98, 82.66, 0.901}, 
 {"FRA", "Europe", "France", "2020-06-22", 200632., 142., 518.286, 29668., 
  24., 32.714, 2969.499, 2.102, 7.671, 439.108, 0.355, 0.484, 0.95, 673., 
  9.961, 9648., 142.797, "", "", "", "", 48504., "", "", 0.718, 34857., 
  0.516, 0.015, 66.7, "people tested", "", "", "", "", "", "", "", "", "", 
  51.85, 6.7564251*^7, 122.578, 42., 19.718, 13.079, 38605.671, "", 86.06, 
  4.77, 30.1, 35.6, "", 5.98, 82.66, 0.901}, {"FRA", "Europe", "France", 
  "2020-06-23", 201330., 698., 523.286, 29722., 54., 24.143, 2979.83, 10.331, 
  7.745, 439.907, 0.799, 0.357, 0.96, 654., 9.68, 9446., 139.808, "", "", "", 
  "", 48446., "", "", 0.717, 35627., 0.527, 0.015, 66.7, "people tested", "", 
  "", "", "", "", "", "", "", "", 51.85, 6.7564251*^7, 122.578, 42., 19.718, 
  13.079, 38605.671, "", 86.06, 4.77, 30.1, 35.6, "", 5.98, 82.66, 0.901}, 
 {"FRA", "Europe", "France", "2020-06-24", 201598., 268., 491.857, 29735., 
  13., 22.429, 2983.797, 3.967, 7.28, 440.1, 0.192, 0.332, 0.97, 630., 9.324, 
  9254., 136.966, "", "", "", "", 45651., "", "", 0.676, 36409., 0.539, 
  0.015, 66.7, "people tested", "", "", "", "", "", "", "", "", "", 51.85, 
  6.7564251*^7, 122.578, 42., 19.718, 13.079, 38605.671, "", 86.06, 4.77, 
  30.1, 35.6, "", 5.98, 82.66, 0.901}, {"FRA", "Europe", "France", 
  "2020-06-25", 201853., 255., 444.571, 29754., 19., 21.143, 2987.571, 3.774, 
  6.58, 440.381, 0.281, 0.313, 1., 623., 9.221, 9096., 134.627, "", "", "", 
  "", 39964., "", "", 0.591, 36695., 0.543, 0.014, 71.4, "people tested", "", 
  "", "", "", "", "", "", "", "", 51.85, 6.7564251*^7, 122.578, 42., 19.718, 
  13.079, 38605.671, "", 86.06, 4.77, 30.1, 35.6, "", 5.98, 82.66, 0.901}, 
 {"FRA", "Europe", "France", "2020-06-26", 203116., 1263., 512.571, 29780., 
  26., 22.857, 3006.264, 18.693, 7.586, 440.766, 0.385, 0.338, 1.03, 606., 
  8.969, 8841., 130.853, "", "", "", "", 51333., "", "", 0.76, 37450., 0.554, 
  0.013, 76.9, "people tested", "", "", "", "", "", "", "", "", "", 51.85, 
  6.7564251*^7, 122.578, 42., 19.718, 13.079, 38605.671, "", 86.06, 4.77, 
  30.1, 35.6, "", 5.98, 82.66, 0.901}, {"FRA", "Europe", "France", 
  "2020-06-27", 203564., 448., 488.143, 29781., 1., 20.429, 3012.895, 6.631, 
  7.225, 440.78, 0.015, 0.302, 1.04, 594., 8.792, 8715., 128.988, "", "", "", 
  "", 24668., "", "", 0.365, 37869., 0.56, 0.013, 76.9, "people tested", "", 
  "", "", "", "", "", "", "", "", 51.85, 6.7564251*^7, 122.578, 42., 19.718, 
  13.079, 38605.671, "", 86.06, 4.77, 30.1, 35.6, "", 5.98, 82.66, 0.901}, 
 {"FRA", "Europe", "France", "2020-06-28", 203158., -406., 381.143, 29781., 
  0., 19.571, 3006.886, -6.009, 5.641, 440.78, 0., 0.29, 1.05, 594., 8.792, 
  8727., 129.166, 76.275, 1.129, 552.997, 8.185, 8244., "", "", 0.122, 
  38116., 0.564, 0.014, 71.4, "people tested", "", "", "", "", "", "", "", 
  "", "", 51.85, 6.7564251*^7, 122.578, 42., 19.718, 13.079, 38605.671, "", 
  86.06, 4.77, 30.1, 35.6, "", 5.98, 82.66, 0.901}, 
 {"FRA", "Europe", "France", "2020-06-29", 203803., 645., 453., 29816., 35., 
  21.143, 3016.432, 9.546, 6.705, 441.298, 0.518, 0.313, 1.06, 591., 8.747, 
  8643., 127.923, "", "", "", "", 61815., "", "", 0.915, 40017., 0.592, 
  0.013, 76.9, "people tested", "", "", "", "", "", "", "", "", "", 51.85, 
  6.7564251*^7, 122.578, 42., 19.718, 13.079, 38605.671, "", 86.06, 4.77, 
  30.1, 35.6, "", 5.98, 82.66, 0.901}, {"FRA", "Europe", "France", 
  "2020-06-30", 204244., 441., 416.286, 29846., 30., 17.714, 3022.96, 6.527, 
  6.161, 441.742, 0.444, 0.262, 1.07, 574., 8.496, 8491., 125.673, "", "", 
  "", "", 59773., "", "", 0.885, 41635., 0.616, 0.013, 76.9, "people tested", 
  "", "", "", "", "", "", "", "", "", 51.85, 6.7564251*^7, 122.578, 42., 
  19.718, 13.079, 38605.671, "", 86.06, 4.77, 30.1, 35.6, "", 5.98, 82.66, 
  0.901}, {"FRA", "Europe", "France", "2020-07-01", 205234., 990., 519.429, 
  29865., 19., 18.571, 3037.612, 14.653, 7.688, 442.024, 0.281, 0.275, 1.07, 
  554., 8.2, 8291., 122.713, "", "", "", "", 57320., "", "", 0.848, 43302., 
  0.641, 0.012, 83.3, "people tested", "", "", "", "", "", "", "", "", "", 
  51.85, 6.7564251*^7, 122.578, 42., 19.718, 13.079, 38605.671, "", 86.06, 
  4.77, 30.1, 35.6, "", 5.98, 82.66, 0.901}, {"FRA", "Europe", "France", 
  "2020-07-02", 205773., 539., 560., 29878., 13., 17.714, 3045.59, 7.978, 
  8.288, 442.216, 0.192, 0.262, 1.07, 545., 8.066, 8103., 119.93, "", "", "", 
  "", 54984., "", "", 0.814, 45448., 0.673, 0.012, 83.3, "people tested", "", 
  "", "", "", "", "", "", "", "", 51.85, 6.7564251*^7, 122.578, 42., 19.718, 
  13.079, 38605.671, "", 86.06, 4.77, 30.1, 35.6, "", 5.98, 82.66, 0.901}, 
 {"FRA", "Europe", "France", "2020-07-03", 206312., 539., 456.571, 29896., 
  18., 16.571, 3053.567, 7.978, 6.758, 442.483, 0.266, 0.245, 1.06, 533., 
  7.889, 7946., 117.607, "", "", "", "", 64395., "", "", 0.953, 47314., 0.7, 
  0.012, 83.3, "people tested", "", "", "", "", "", "", "", "", "", 51.85, 
  6.7564251*^7, 122.578, 42., 19.718, 13.079, 38605.671, "", 86.06, 4.77, 
  30.1, 35.6, "", 5.98, 82.66, 0.901}, {"FRA", "Europe", "France", 
  "2020-07-04", 206670., 358., 443.714, 29896., 0., 16.429, 3058.866, 5.299, 
  6.567, 442.483, 0., 0.243, 1.07, 517., 7.652, 7863., 116.378, "", "", "", 
  "", 29230., "", "", 0.433, 47966., 0.71, 0.012, 83.3, "people tested", "", 
  "", "", "", "", "", "", "", "", 51.85, 6.7564251*^7, 122.578, 42., 19.718, 
  13.079, 38605.671, "", 86.06, 4.77, 30.1, 35.6, "", 5.98, 82.66, 0.901}, 
 {"FRA", "Europe", "France", "2020-07-05", 206681., 11., 503.286, 29895., 
  -1., 16.286, 3059.029, 0.163, 7.449, 442.468, -0.015, 0.241, 1.08, 521., 
  7.711, 7863., 116.378, 82.297, 1.218, 536.939, 7.947, 8549., "", "", 0.127, 
  48009., 0.711, 0.012, 83.3, "people tested", "", "", "", "", "", "", "", 
  "", "", 51.85, 6.7564251*^7, 122.578, 42., 19.718, 13.079, 38605.671, "", 
  86.06, 4.77, 30.1, 35.6, "", 5.98, 82.66, 0.901}, 
 {"FRA", "Europe", "France", "2020-07-06", 207699., 1018., 556.571, 29925., 
  30., 15.571, 3074.096, 15.067, 8.238, 442.912, 0.444, 0.23, 1.09, 521., 
  7.711, 7806., 115.534, "", "", "", "", 67144., "", "", 0.994, 48771., 
  0.722, 0.011, 90.9, "people tested", "", "", "", "", "", "", "", "", "", 
  51.85, 6.7564251*^7, 122.578, 42., 19.718, 13.079, 38605.671, "", 86.06, 
  4.77, 30.1, 35.6, "", 5.98, 82.66, 0.901}, {"FRA", "Europe", "France", 
  "2020-07-07", 208153., 454., 558.429, 29936., 11., 12.857, 3080.816, 6.72, 
  8.265, 443.075, 0.163, 0.19, 1.09, 511., 7.563, 7550., 111.745, "", "", "", 
  "", 66313., "", "", 0.981, 49705., 0.736, 0.011, 90.9, "people tested", "", 
  "", "", "", "", "", "", "", "", 51.85, 6.7564251*^7, 122.578, 42., 19.718, 
  13.079, 38605.671, "", 86.06, 4.77, 30.1, 35.6, "", 5.98, 82.66, 0.901}, 
 {"FRA", "Europe", "France", "2020-07-08", 208975., 822., 534.429, 29967., 
  31., 14.571, 3092.982, 12.166, 7.91, 443.533, 0.459, 0.216, 1.1, 503., 
  7.445, 7254., 107.364, "", "", "", "", 65186., "", "", 0.965, 50829., 
  0.752, 0.011, 90.9, "people tested", "", "", "", "", "", "", "", "", "", 
  51.85, 6.7564251*^7, 122.578, 42., 19.718, 13.079, 38605.671, "", 86.06, 
  4.77, 30.1, 35.6, "", 5.98, 82.66, 0.901}, {"FRA", "Europe", "France", 
  "2020-07-09", 209419., 444., 520.857, 29983., 16., 15., 3099.553, 6.572, 
  7.709, 443.77, 0.237, 0.222, 1.1, 486., 7.193, 7134., 105.588, "", "", "", 
  "", 68827., "", "", 1.019, 52806., 0.782, 0.011, 90.9, "people tested", "", 
  "", "", "", "", "", "", "", "", 51.85, 6.7564251*^7, 122.578, 42., 19.718, 
  13.079, 38605.671, "", 86.06, 4.77, 30.1, 35.6, "", 5.98, 82.66, 0.901}, 
 {"FRA", "Europe", "France", "2020-07-10", 210134., 715., 546., 30009., 26., 
  16.143, 3110.136, 10.583, 8.081, 444.155, 0.385, 0.239, 1.11, 471., 6.971, 
  7020., 103.901, "", "", "", "", 77237., "", "", 1.143, 54641., 0.809, 0.01, 
  100., "people tested", "", "", "", "", "", "", "", "", "", 51.85, 
  6.7564251*^7, 122.578, 42., 19.718, 13.079, 38605.671, "", 86.06, 4.77, 
  30.1, 35.6, "", 5.98, 82.66, 0.901}, {"FRA", "Europe", "France", 
  "2020-07-11", 210385., 251., 530.714, 30012., 3., 16.571, 3113.851, 3.715, 
  7.855, 444.199, 0.044, 0.245, 1.12, 470., 6.956, 6995., 103.531, "", "", 
  "", "", 32655., "", "", 0.483, 55130., 0.816, 0.01, 100., "people tested", 
  "", "", "", "", "", "", "", "", "", 46.3, 6.7564251*^7, 122.578, 42., 
  19.718, 13.079, 38605.671, "", 86.06, 4.77, 30.1, 35.6, "", 5.98, 82.66, 
  0.901}, {"FRA", "Europe", "France", "2020-07-12", 210401., 16., 531.429, 
  30012., 0., 16.714, 3114.088, 0.237, 7.866, 444.199, 0., 0.247, 1.14, 473., 
  7.001, 6991., 103.472, 79.286, 1.173, 503.82, 7.457, 8531., "", "", 0.126, 
  55128., 0.816, 0.01, 100., "people tested", "", "", "", "", "", "", "", "", 
  "", 46.3, 6.7564251*^7, 122.578, 42., 19.718, 13.079, 38605.671, "", 86.06, 
  4.77, 30.1, 35.6, "", 5.98, 82.66, 0.901}, {"FRA", "Europe", "France", 
  "2020-07-13", 211824., 1423., 589.286, 30035., 23., 15.714, 3135.149, 
  21.061, 8.722, 444.54, 0.34, 0.233, 1.15, 467., 6.912, 6941., 102.732, "", 
  "", "", "", 80804., "", "", 1.196, 57079., 0.845, 0.011, 90.9, 
  "people tested", "", "", "", "", "", "", "", "", "", 46.3, 6.7564251*^7, 
  122.578, 42., 19.718, 13.079, 38605.671, "", 86.06, 4.77, 30.1, 35.6, "", 
  5.98, 82.66, 0.901}, {"FRA", "Europe", "France", "2020-07-14", 211886., 
  62., 533.286, 30037., 2., 14.429, 3136.067, 0.918, 7.893, 444.569, 0.03, 
  0.214, 1.16, 465., 6.882, 6907., 102.229, "", "", "", "", 12400., "", "", 
  0.184, 49377., 0.731, 0.011, 90.9, "people tested", "", "", "", "", "", "", 
  "", "", "", 46.3, 6.7564251*^7, 122.578, 42., 19.718, 13.079, 38605.671, 
  "", 86.06, 4.77, 30.1, 35.6, "", 5.98, 82.66, 0.901}, 
 {"FRA", "Europe", "France", "2020-07-15", 212613., 727., 519.714, 30125., 
  88., 22.571, 3146.827, 10.76, 7.692, 445.872, 1.302, 0.334, 1.17, 457., 
  6.764, 6873., 101.725, "", "", "", "", 80329., "", "", 1.189, 51540., 
  0.763, 0.011, 90.9, "people tested", "", "", "", "", "", "", "", "", "", 
  46.3, 6.7564251*^7, 122.578, 42., 19.718, 13.079, 38605.671, "", 86.06, 
  4.77, 30.1, 35.6, "", 5.98, 82.66, 0.901}, {"FRA", "Europe", "France", 
  "2020-07-16", 213182., 569., 537.571, 30142., 17., 22.714, 3155.248, 8.422, 
  7.956, 446.123, 0.252, 0.336, 1.19, 456., 6.749, 6754., 99.964, "", "", "", 
  "", 84534., "", "", 1.251, 53784., 0.796, 0.011, 90.9, "people tested", "", 
  "", "", "", "", "", "", "", "", 46.3, 6.7564251*^7, 122.578, 42., 19.718, 
  13.079, 38605.671, "", 86.06, 4.77, 30.1, 35.6, "", 5.98, 82.66, 0.901}, 
 {"FRA", "Europe", "France", "2020-07-17", 214011., 829., 553.857, 30155., 
  13., 20.857, 3167.518, 12.27, 8.197, 446.316, 0.192, 0.309, 1.21, 452., 
  6.69, 6646., 98.366, "", "", "", "", 94270., "", "", 1.395, 56218., 0.832, 
  0.011, 90.9, "people tested", "", "", "", "", "", "", "", "", "", 46.3, 
  6.7564251*^7, 122.578, 42., 19.718, 13.079, 38605.671, "", 86.06, 4.77, 
  30.1, 35.6, "", 5.98, 82.66, 0.901}, {"FRA", "Europe", "France", 
  "2020-07-18", 214174., 163., 541.286, 30158., 3., 20.857, 3169.931, 2.413, 
  8.011, 446.36, 0.044, 0.309, 1.24, 450., 6.66, 6614., 97.892, "", "", "", 
  "", 40729., "", "", 0.603, 57371., 0.849, 0.011, 90.9, "people tested", "", 
  "", "", "", "", "", "", "", "", 46.3, 6.7564251*^7, 122.578, 42., 19.718, 
  13.079, 38605.671, "", 86.06, 4.77, 30.1, 35.6, "", 5.98, 82.66, 0.901}, 
 {"FRA", "Europe", "France", "2020-07-19", 214178., 4., 539.571, 30158., 0., 
  20.857, 3169.99, 0.059, 7.986, 446.36, 0., 0.309, 1.27, 448., 6.631, 6583., 
  97.433, 81.294, 1.203, 510.845, 7.561, 12302., "", "", 0.182, 57910., 
  0.857, 0.011, 90.9, "people tested", "", "", "", "", "", "", "", "", "", 
  46.3, 6.7564251*^7, 122.578, 42., 19.718, 13.079, 38605.671, "", 86.06, 
  4.77, 30.1, 35.6, "", 5.98, 82.66, 0.901}, {"FRA", "Europe", "France", 
  "2020-07-20", 216089., 1911., 609.286, 30182., 24., 21., 3198.274, 28.284, 
  9.018, 446.716, 0.355, 0.311, 1.31, 442., 6.542, 6547., 96.9, "", "", "", 
  "", 93123., "", "", 1.378, 59670., 0.883, 0.011, 90.9, "people tested", "", 
  "", "", "", "", "", "", "", "", 46.3, 6.7564251*^7, 122.578, 42., 19.718, 
  13.079, 38605.671, "", 86.06, 4.77, 30.1, 35.6, "", 5.98, 82.66, 0.901}, 
 {"FRA", "Europe", "France", "2020-07-21", 216684., 595., 685.429, 30169., 
  -13., 18.857, 3207.081, 8.806, 10.145, 446.523, -0.192, 0.279, 1.31, 430., 
  6.364, 6440., 95.317, "", "", "", "", 89313., "", "", 1.322, 70657., 1.046, 
  0.011, 90.9, "people tested", "", "", "", "", "", "", "", "", "", 46.3, 
  6.7564251*^7, 122.578, 42., 19.718, 13.079, 38605.671, "", 86.06, 4.77, 
  30.1, 35.6, "", 5.98, 82.66, 0.901}, {"FRA", "Europe", "France", 
  "2020-07-22", 217605., 921., 713.143, 30175., 6., 7.143, 3220.712, 13.631, 
  10.555, 446.612, 0.089, 0.106, 1.32, 420., 6.216, 6324., 93.6, "", "", "", 
  "", 89283., "", "", 1.321, 71936., 1.065, 0.012, 83.3, "people tested", "", 
  "", "", "", "", "", "", "", "", 46.3, 6.7564251*^7, 122.578, 42., 19.718, 
  13.079, 38605.671, "", 86.06, 4.77, 30.1, 35.6, "", 5.98, 82.66, 0.901}, 
 {"FRA", "Europe", "France", "2020-07-23", 218841., 1236., 808.429, 30186., 
  11., 6.286, 3239.006, 18.294, 11.965, 446.775, 0.163, 0.093, 1.32, 411., 
  6.083, 5915., 87.546, "", "", "", "", 88357., "", "", 1.308, 72482., 1.073, 
  0.012, 83.3, "people tested", "", "", "", "", "", "", "", "", "", 46.3, 
  6.7564251*^7, 122.578, 42., 19.718, 13.079, 38605.671, "", 86.06, 4.77, 
  30.1, 35.6, "", 5.98, 82.66, 0.901}, {"FRA", "Europe", "France", 
  "2020-07-24", 219932., 1091., 845.857, 30196., 10., 5.857, 3255.153, 
  16.148, 12.519, 446.923, 0.148, 0.087, 1.32, 385., 5.698, 5678., 84.039, 
  "", "", "", "", 96195., "", "", 1.424, 72757., 1.077, 0.013, 76.9, 
  "people tested", "", "", "", "", "", "", "", "", "", 46.3, 6.7564251*^7, 
  122.578, 42., 19.718, 13.079, 38605.671, "", 86.06, 4.77, 30.1, 35.6, "", 
  5.98, 82.66, 0.901}, {"FRA", "Europe", "France", "2020-07-25", 220020., 
  88., 835.143, 30196., 0., 5.429, 3256.456, 1.302, 12.361, 446.923, 0., 
  0.08, 1.33, 368., 5.447, 5634., 83.387, "", "", "", "", 43401., "", "", 
  0.642, 73139., 1.083, 0.013, 76.9, "people tested", "", "", "", "", "", "", 
  "", "", "", 46.3, 6.7564251*^7, 122.578, 42., 19.718, 13.079, 38605.671, 
  "", 86.06, 4.77, 30.1, 35.6, "", 5.98, 82.66, 0.901}, 
 {"FRA", "Europe", "France", "2020-07-26", 220020., 0., 834.571, 30196., 0., 
  5.429, 3256.456, 0., 12.352, 446.923, 0., 0.08, 1.34, 367., 5.432, 5640., 
  83.476, 78.283, 1.159, 566.044, 8.378, 14992., "", "", 0.222, 73523., 
  1.088, 0.013, 76.9, "people tested", "", "", "", "", "", "", "", "", "", 
  46.3, 6.7564251*^7, 122.578, 42., 19.718, 13.079, 38605.671, "", 86.06, 
  4.77, 30.1, 35.6, "", 5.98, 82.66, 0.901}, {"FRA", "Europe", "France", 
  "2020-07-27", 222508., 2488., 917., 30214., 18., 4.571, 3293.28, 36.824, 
  13.572, 447.189, 0.266, 0.068, 1.36, 374., 5.535, 5614., 83.091, "", "", 
  "", "", 103287., "", "", 1.529, 74975., 1.11, 0.014, 71.4, "people tested", 
  "", "", "", "", "", "", "", "", "", 46.3, 6.7564251*^7, 122.578, 42., 
  19.718, 13.079, 38605.671, "", 86.06, 4.77, 30.1, 35.6, "", 5.98, 82.66, 
  0.901}, {"FRA", "Europe", "France", "2020-07-28", 223072., 564., 912.571, 
  30227., 13., 8.286, 3301.628, 8.348, 13.507, 447.382, 0.192, 0.123, 1.37, 
  361., 5.343, 5510., 81.552, "", "", "", "", 104057., "", "", 1.54, 77082., 
  1.141, 0.014, 71.4, "people tested", "", "", "", "", "", "", "", "", "", 
  46.3, 6.7564251*^7, 122.578, 42., 19.718, 13.079, 38605.671, "", 86.06, 
  4.77, 30.1, 35.6, "", 5.98, 82.66, 0.901}, {"FRA", "Europe", "France", 
  "2020-07-29", 224542., 1470., 991., 30241., 14., 9.429, 3323.385, 21.757, 
  14.668, 447.589, 0.207, 0.14, 1.37, 356., 5.269, 5409., 80.057, "", "", "", 
  "", 108087., "", "", 1.6, 79768., 1.181, 0.014, 71.4, "people tested", "", 
  "", "", "", "", "", "", "", "", 46.3, 6.7564251*^7, 122.578, 42., 19.718, 
  13.079, 38605.671, "", 86.06, 4.77, 30.1, 35.6, "", 5.98, 82.66, 0.901}, 
 {"FRA", "Europe", "France", "2020-07-30", 225931., 1389., 1012.857, 30257., 
  16., 10.143, 3343.943, 20.558, 14.991, 447.826, 0.237, 0.15, 1.36, 357., 
  5.284, 5334., 78.947, "", "", "", "", 105728., "", "", 1.565, 82250., 
  1.217, 0.014, 71.4, "people tested", "", "", "", "", "", "", "", "", "", 
  46.3, 6.7564251*^7, 122.578, 42., 19.718, 13.079, 38605.671, "", 86.06, 
  4.77, 30.1, 35.6, "", 5.98, 82.66, 0.901}, {"FRA", "Europe", "France", 
  "2020-07-31", 227239., 1308., 1043.857, 30268., 11., 10.286, 3363.302, 
  19.359, 15.45, 447.988, 0.163, 0.152, 1.36, 347., 5.136, 5257., 77.807, "", 
  "", "", "", 110211., "", "", 1.631, 84252., 1.247, 0.014, 71.4, 
  "people tested", "", "", "", "", "", "", "", "", "", 46.3, 6.7564251*^7, 
  122.578, 42., 19.718, 13.079, 38605.671, "", 86.06, 4.77, 30.1, 35.6, "", 
  5.98, 82.66, 0.901}, {"FRA", "Europe", "France", "2020-08-01", 227302., 
  63., 1040.286, 30268., 0., 10.286, 3364.235, 0.932, 15.397, 447.988, 0., 
  0.152, 1.37, 344., 5.091, 5177., 76.623, "", "", "", "", 47672., "", "", 
  0.706, 84862., 1.256, 0.014, 71.4, "people tested", "", "", "", "", "", "", 
  "", "", "", 46.3, 6.7564251*^7, 122.578, 42., 19.718, 13.079, 38605.671, 
  "", 86.06, 4.77, 30.1, 35.6, "", 5.98, 82.66, 0.901}, 
 {"FRA", "Europe", "France", "2020-08-02", 227305., 3., 1040.714, 30268., 0., 
  10.286, 3364.279, 0.044, 15.403, 447.988, 0., 0.152, 1.39, 345., 5.106, 
  5188., 76.786, 108.391, 1.604, 630.276, 9.329, 16527., "", "", 0.245, 
  85081., 1.259, 0.014, 71.4, "people tested", "", "", "", "", "", "", "", 
  "", "", 46.3, 6.7564251*^7, 122.578, 42., 19.718, 13.079, 38605.671, "", 
  86.06, 4.77, 30.1, 35.6, "", 5.98, 82.66, 0.901}, 
 {"FRA", "Europe", "France", "2020-08-03", 230665., 3360., 1165.286, 30298., 
  30., 12., 3414.01, 49.73, 17.247, 448.432, 0.444, 0.178, 1.42, 360., 5.328, 
  5157., 76.327, "", "", "", "", 113443., "", "", 1.679, 86532., 1.281, 
  0.015, 66.7, "people tested", "", "", "", "", "", "", "", "", "", 46.3, 
  6.7564251*^7, 122.578, 42., 19.718, 13.079, 38605.671, "", 86.06, 4.77, 
  30.1, 35.6, "", 5.98, 82.66, 0.901}, {"FRA", "Europe", "France", 
  "2020-08-04", 231636., 971., 1223.429, 30300., 2., 10.429, 3428.381, 
  14.372, 18.108, 448.462, 0.03, 0.154, 1.42, 364., 5.387, 5121., 75.795, "", 
  "", "", "", 106729., "", "", 1.58, 86914., 1.286, 0.016, 62.5, 
  "people tested", "", "", "", "", "", "", "", "", "", 46.3, 6.7564251*^7, 
  122.578, 42., 19.718, 13.079, 38605.671, "", 86.06, 4.77, 30.1, 35.6, "", 
  5.98, 82.66, 0.901}, {"FRA", "Europe", "France", "2020-08-05", 233344., 
  1708., 1257.429, 30311., 11., 10., 3453.661, 25.28, 18.611, 448.625, 0.163, 
  0.148, 1.41, 360., 5.328, 5107., 75.587, "", "", "", "", 106577., "", "", 
  1.577, 86698., 1.283, 0.017, 58.8, "people tested", "", "", "", "", "", "", 
  "", "", "", 46.3, 6.7564251*^7, 122.578, 42., 19.718, 13.079, 38605.671, 
  "", 86.06, 4.77, 30.1, 35.6, "", 5.98, 82.66, 0.901}, 
 {"FRA", "Europe", "France", "2020-08-06", 234945., 1601., 1287.714, 30315., 
  4., 8.286, 3477.357, 23.696, 19.059, 448.684, 0.059, 0.123, 1.41, 366., 
  5.417, 5019., 74.285, "", "", "", "", 109853., "", "", 1.626, 87287., 
  1.292, 0.018, 55.6, "people tested", "", "", "", "", "", "", "", "", "", 
  46.3, 6.7564251*^7, 122.578, 42., 19.718, 13.079, 38605.671, "", 86.06, 
  4.77, 30.1, 35.6, "", 5.98, 82.66, 0.901}, {"FRA", "Europe", "France", 
  "2020-08-07", 237332., 2387., 1441.857, 30328., 13., 8.571, 3512.686, 
  35.329, 21.341, 448.876, 0.192, 0.127, 1.42, 359., 5.313, 4970., 73.56, "", 
  "", "", "", 112139., "", "", 1.66, 87563., 1.296, 0.019, 52.6, 
  "people tested", "", "", "", "", "", "", "", "", "", 46.3, 6.7564251*^7, 
  122.578, 42., 19.718, 13.079, 38605.671, "", 86.06, 4.77, 30.1, 35.6, "", 
  5.98, 82.66, 0.901}, {"FRA", "Europe", "France", "2020-08-08", 237402., 
  70., 1442.857, 30329., 1., 8.714, 3513.722, 1.036, 21.355, 448.891, 0.015, 
  0.129, 1.42, 366., 5.417, 4981., 73.722, "", "", "", "", 49804., "", "", 
  0.737, 87867., 1.3, 0.019, 52.6, "people tested", "", "", "", "", "", "", 
  "", "", "", 46.3, 6.7564251*^7, 122.578, 42., 19.718, 13.079, 38605.671, 
  "", 86.06, 4.77, 30.1, 35.6, "", 5.98, 82.66, 0.901}, 
 {"FRA", "Europe", "France", "2020-08-09", 237437., 35., 1447.429, 30329., 
  0., 8.714, 3514.24, 0.518, 21.423, 448.891, 0., 0.129, 1.44, 368., 5.447, 
  4992., 73.885, 111.402, 1.649, 666.407, 9.863, 17136., "", "", 0.254, 
  87954., 1.302, 0.02, 50., "people tested", "", "", "", "", "", "", "", "", 
  "", 46.3, 6.7564251*^7, 122.578, 42., 19.718, 13.079, 38605.671, "", 86.06, 
  4.77, 30.1, 35.6, "", 5.98, 82.66, 0.901}, {"FRA", "Europe", "France", 
  "2020-08-10", 242168., 4731., 1643.286, 30344., 15., 6.571, 3584.262, 
  70.022, 24.322, 449.113, 0.222, 0.097, 1.47, 372., 5.506, 5004., 74.063, 
  "", "", "", "", 116892., "", "", 1.73, 88447., 1.309, 0.021, 47.6, 
  "people tested", "", "", "", "", "", "", "", "", "", 46.3, 6.7564251*^7, 
  122.578, 42., 19.718, 13.079, 38605.671, "", 86.06, 4.77, 30.1, 35.6, "", 
  5.98, 82.66, 0.901}, {"FRA", "Europe", "France", "2020-08-11", 243582., 
  1414., 1706.571, 30358., 14., 8.286, 3605.191, 20.928, 25.258, 449.32, 
  0.207, 0.123, 1.47, 367., 5.432, 4971., 73.574, "", "", "", "", 106637., 
  "", "", 1.578, 88434., 1.309, 0.022, 45.5, "people tested", "", "", "", "", 
  "", "", "", "", "", 46.3, 6.7564251*^7, 122.578, 42., 19.718, 13.079, 
  38605.671, "", 86.06, 4.77, 30.1, 35.6, "", 5.98, 82.66, 0.901}, 
 {"FRA", "Europe", "France", "2020-08-12", 246180., 2598., 1833.714, 30376., 
  18., 9.286, 3643.643, 38.452, 27.14, 449.587, 0.266, 0.137, 1.46, 355., 
  5.254, 4850., 71.784, "", "", "", "", 111735., "", "", 1.654, 89171., 1.32, 
  0.023, 43.5, "people tested", "", "", "", "", "", "", "", "", "", 46.3, 
  6.7564251*^7, 122.578, 42., 19.718, 13.079, 38605.671, "", 86.06, 4.77, 
  30.1, 35.6, "", 5.98, 82.66, 0.901}, {"FRA", "Europe", "France", 
  "2020-08-13", 248858., 2678., 1987.571, 30393., 17., 11.143, 3683.279, 
  39.636, 29.418, 449.838, 0.252, 0.165, 1.45, 351., 5.195, 4824., 71.399, 
  "", "", "", "", 121163., "", "", 1.793, 90787., 1.344, 0.025, 40., 
  "people tested", "", "", "", "", "", "", "", "", "", 46.3, 6.7564251*^7, 
  122.578, 42., 19.718, 13.079, 38605.671, "", 86.06, 4.77, 30.1, 35.6, "", 
  5.98, 82.66, 0.901}, {"FRA", "Europe", "France", "2020-08-14", 251781., 
  2923., 2064.143, 30412., 19., 12., 3726.542, 43.263, 30.551, 450.12, 0.281, 
  0.178, 1.44, 344., 5.091, 4788., 70.866, "", "", "", "", 132851., "", "", 
  1.966, 93745., 1.387, 0.027, 37., "people tested", "", "", "", "", "", "", 
  "", "", "", 48.15, 6.7564251*^7, 122.578, 42., 19.718, 13.079, 38605.671, 
  "", 86.06, 4.77, 30.1, 35.6, "", 5.98, 82.66, 0.901}, 
 {"FRA", "Europe", "France", "2020-08-15", 254991., 3210., 2512.714, 30413., 
  1., 12., 3774.052, 47.51, 37.19, 450.134, 0.015, 0.178, 1.44, 353., 5.225, 
  4817., 71.295, "", "", "", "", 26853., "", "", 0.397, 90467., 1.339, 0.027, 
  37., "people tested", "", "", "", "", "", "", "", "", "", 48.15, 
  6.7564251*^7, 122.578, 42., 19.718, 13.079, 38605.671, "", 86.06, 4.77, 
  30.1, 35.6, "", 5.98, 82.66, 0.901}, {"FRA", "Europe", "France", 
  "2020-08-16", 257994., 3003., 2936.714, 30414., 1., 12.143, 3818.499, 
  44.447, 43.466, 450.149, 0.015, 0.18, 1.42, 353., 5.225, 4820., 71.34, 
  127.46, 1.887, 824.98, 12.21, 22105., "", "", 0.327, 91177., 1.349, 0.027, 
  37., "people tested", "", "", "", "", "", "", "", "", "", 48.15, 
  6.7564251*^7, 122.578, 42., 19.718, 13.079, 38605.671, "", 86.06, 4.77, 
  30.1, 35.6, "", 5.98, 82.66, 0.901}, {"FRA", "Europe", "France", 
  "2020-08-17", 258644., 650., 2353.714, 30434., 20., 12.857, 3828.119, 9.62, 
  34.837, 450.445, 0.296, 0.19, 1.4, 361., 5.343, 4885., 72.302, "", "", "", 
  "", 154341., "", "", 2.284, 96526., 1.429, 0.029, 34.5, "people tested", 
  "", "", "", "", "", "", "", "", "", 48.15, 6.7564251*^7, 122.578, 42., 
  19.718, 13.079, 38605.671, "", 86.06, 4.77, 30.1, 35.6, "", 5.98, 82.66, 
  0.901}, {"FRA", "Europe", "France", "2020-08-18", 260763., 2119., 2454.429, 
  30456., 22., 14., 3859.482, 31.363, 36.327, 450.771, 0.326, 0.207, 1.41, 
  357., 5.284, 4783., 70.792, "", "", "", "", 145398., "", "", 2.152, 
  102064., 1.511, 0.031, 32.3, "people tested", "", "", "", "", "", "", "", 
  "", "", 48.15, 6.7564251*^7, 122.578, 42., 19.718, 13.079, 38605.671, "", 
  86.06, 4.77, 30.1, 35.6, "", 5.98, 82.66, 0.901}, 
 {"FRA", "Europe", "France", "2020-08-19", 264535., 3772., 2622.143, 30474., 
  18., 14., 3915.31, 55.828, 38.81, 451.037, 0.266, 0.207, 1.42, 362., 5.358, 
  4781., 70.762, "", "", "", "", 145186., "", "", 2.149, 106842., 1.581, 
  0.032, 31.2, "people tested", "", "", "", "", "", "", "", "", "", 48.15, 
  6.7564251*^7, 122.578, 42., 19.718, 13.079, 38605.671, "", 86.06, 4.77, 
  30.1, 35.6, "", 5.98, 82.66, 0.901}, {"FRA", "Europe", "France", 
  "2020-08-20", 269335., 4800., 2925.286, 30485., 11., 13.143, 3986.354, 
  71.043, 43.296, 451.2, 0.163, 0.195, 1.42, 368., 5.447, 4723., 69.904, "", 
  "", "", "", 153884., "", "", 2.278, 111517., 1.651, 0.033, 30.3, 
  "people tested", "", "", "", "", "", "", "", "", "", 48.15, 6.7564251*^7, 
  122.578, 42., 19.718, 13.079, 38605.671, "", 86.06, 4.77, 30.1, 35.6, "", 
  5.98, 82.66, 0.901}, {"FRA", "Europe", "France", "2020-08-21", 274344., 
  5009., 3223.286, 30509., 24., 13.857, 4060.491, 74.137, 47.707, 451.555, 
  0.355, 0.205, 1.42, 367., 5.432, 4720., 69.859, "", "", "", "", 164860., 
  "", "", 2.44, 116090., 1.718, 0.033, 30.3, "people tested", "", "", "", "", 
  "", "", "", "", "", 48.15, 6.7564251*^7, 122.578, 42., 19.718, 13.079, 
  38605.671, "", 86.06, 4.77, 30.1, 35.6, "", 5.98, 82.66, 0.901}, 
 {"FRA", "Europe", "France", "2020-08-22", 277818., 3474., 3261., 30518., 9., 
  15., 4111.908, 51.418, 48.265, 451.689, 0.133, 0.222, 1.42, 368., 5.447, 
  4685., 69.341, "", "", "", "", 69464., "", "", 1.028, 122177., 1.808, 
  0.033, 30.3, "people tested", "", "", "", "", "", "", "", "", "", 48.15, 
  6.7564251*^7, 122.578, 42., 19.718, 13.079, 38605.671, "", 86.06, 4.77, 
  30.1, 35.6, "", 5.98, 82.66, 0.901}, {"FRA", "Europe", "France", 
  "2020-08-23", 282498., 4680., 3500.571, 30518., 0., 14.857, 4181.176, 
  69.267, 51.811, 451.689, 0., 0.22, 1.41, 371., 5.491, 4683., 69.312, 
  174.631, 2.585, 949.429, 14.052, 23588., "", "", 0.349, 122389., 1.811, 
  0.033, 30.3, "people tested", "", "", "", "", "", "", "", "", "", 48.15, 
  6.7564251*^7, 122.578, 42., 19.718, 13.079, 38605.671, "", 86.06, 4.77, 
  30.1, 35.6, "", 5.98, 82.66, 0.901}, {"FRA", "Europe", "France", 
  "2020-08-24", 284474., 1976., 3690., 30534., 16., 14.286, 4210.422, 29.246, 
  54.615, 451.925, 0.237, 0.211, 1.39, 387., 5.728, 4664., 69.031, "", "", 
  "", "", 187204., "", "", 2.771, 127083., 1.881, 0.034, 29.4, 
  "people tested", "", "", "", "", "", "", "", "", "", 48.15, 6.7564251*^7, 
  122.578, 42., 19.718, 13.079, 38605.671, "", 86.06, 4.77, 30.1, 35.6, "", 
  5.98, 82.66, 0.901}, {"FRA", "Europe", "France", "2020-08-25", 288090., 
  3616., 3903.857, 30553., 19., 13.857, 4263.941, 53.519, 57.78, 452.207, 
  0.281, 0.205, 1.4, 401., 5.935, 4578., 67.758, "", "", "", "", 177699., "", 
  "", 2.63, 131698., 1.949, 0.035, 28.6, "people tested", "", "", "", "", "", 
  "", "", "", "", 48.15, 6.7564251*^7, 122.578, 42., 19.718, 13.079, 
  38605.671, "", 86.06, 4.77, 30.1, 35.6, "", 5.98, 82.66, 0.901}, 
 {"FRA", "Europe", "France", "2020-08-26", 288377., 287., 3406., 30553., 0., 
  11.286, 4268.189, 4.248, 50.411, 452.207, 0., 0.167, 1.4, 373., 5.521, 
  4535., 67.121, "", "", "", "", 182038., "", "", 2.694, 136962., 2.027, 
  0.036, 27.8, "people tested", "", "", "", "", "", "", "", "", "", 48.15, 
  6.7564251*^7, 122.578, 42., 19.718, 13.079, 38605.671, "", 86.06, 4.77, 
  30.1, 35.6, "", 5.98, 82.66, 0.901}, {"FRA", "Europe", "France", 
  "2020-08-27", 299580., 11203., 4320.714, 30588., 35., 14.714, 4434.002, 
  165.813, 63.95, 452.725, 0.518, 0.218, 1.43, 375., 5.55, 4517., 66.855, "", 
  "", "", "", 195124., "", "", 2.888, 142854., 2.114, 0.037, 27., 
  "people tested", "", "", "", "", "", "", "", "", "", 48.15, 6.7564251*^7, 
  122.578, 42., 19.718, 13.079, 38605.671, "", 86.06, 4.77, 30.1, 35.6, "", 
  5.98, 82.66, 0.901}, {"FRA", "Europe", "France", "2020-08-28", 307221., 
  7641., 4696.714, 30606., 18., 13.857, 4547.094, 113.092, 69.515, 452.991, 
  0.266, 0.205, 1.42, 381., 5.639, 4517., 66.855, "", "", "", "", 201686., 
  "", "", 2.985, 148115., 2.192, 0.038, 26.3, "people tested", "", "", "", 
  "", "", "", "", "", "", 48.15, 6.7564251*^7, 122.578, 42., 19.718, 13.079, 
  38605.671, "", 86.06, 4.77, 30.1, 35.6, "", 5.98, 82.66, 0.901}, 
 {"FRA", "Europe", "France", "2020-08-29", 312681., 5460., 4980.429, 30612., 
  6., 13.429, 4627.906, 80.812, 73.714, 453.08, 0.089, 0.199, 1.4, 394., 
  5.831, 4512., 66.781, "", "", "", "", 84891., "", "", 1.256, 150319., 
  2.225, 0.038, 26.3, "people tested", "", "", "", "", "", "", "", "", "", 
  48.15, 6.7564251*^7, 122.578, 42., 19.718, 13.079, 38605.671, "", 86.06, 
  4.77, 30.1, 35.6, "", 5.98, 82.66, 0.901}, {"FRA", "Europe", "France", 
  "2020-08-30", 318047., 5366., 5078.429, 30615., 3., 13.857, 4707.327, 
  79.421, 75.164, 453.124, 0.044, 0.205, 1.38, 396., 5.861, 4517., 66.855, 
  205.743, 3.045, 1071.871, 15.864, 27782., "", "", 0.411, 150918., 2.234, 
  0.038, 26.3, "people tested", "", "", "", "", "", "", "", "", "", 48.15, 
  6.7564251*^7, 122.578, 42., 19.718, 13.079, 38605.671, "", 86.06, 4.77, 
  30.1, 35.6, "", 5.98, 82.66, 0.901}, {"FRA", "Europe", "France", 
  "2020-08-31", 321160., 3113., 5240.857, 30646., 31., 16., 4753.401, 46.075, 
  77.568, 453.583, 0.459, 0.237, 1.36, 403., 5.965, 4564., 67.551, "", "", 
  "", "", 219614., "", "", 3.25, 155548., 2.302, 0.039, 25.6, 
  "people tested", "", "", "", "", "", "", "", "", "", 48.15, 6.7564251*^7, 
  122.578, 42., 19.718, 13.079, 38605.671, "", 86.06, 4.77, 30.1, 35.6, "", 
  5.98, 82.66, 0.901}, {"FRA", "Europe", "France", "2020-09-01", 326264., 
  5104., 5453.429, 30673., 27., 17.143, 4828.944, 75.543, 80.715, 453.983, 
  0.4, 0.254, 1.35, 418., 6.187, 4586., 67.876, "", "", "", "", 196210., "", 
  "", 2.904, 158192., 2.341, 0.041, 24.4, "people tested", "", "", "", "", 
  "", "", "", "", "", 46.76, 6.7564251*^7, 122.578, 42., 19.718, 13.079, 
  38605.671, "", 86.06, 4.77, 30.1, 35.6, "", 5.98, 82.66, 0.901}, 
 {"FRA", "Europe", "France", "2020-09-02", 333377., 7113., 6428.571, 30700., 
  27., 21., 4934.222, 105.278, 95.148, 454.382, 0.4, 0.311, 1.34, 440., 
  6.512, 4614., 68.291, "", "", "", "", 195211., "", "", 2.889, 160074., 
  2.369, 0.042, 23.8, "people tested", "", "", "", "", "", "", "", "", "", 
  46.76, 6.7564251*^7, 122.578, 42., 19.718, 13.079, 38605.671, "", 86.06, 
  4.77, 30.1, 35.6, "", 5.98, 82.66, 0.901}, {"FRA", "Europe", "France", 
  "2020-09-03", 340499., 7122., 5845.571, 30717., 17., 18.429, 5039.633, 
  105.411, 86.519, 454.634, 0.252, 0.273, 1.32, 458., 6.779, 4625., 68.453, 
  "", "", "", "", 203260., "", "", 3.008, 161236., 2.386, 0.044, 22.7, 
  "people tested", "", "", "", "", "", "", "", "", "", 48.61, 6.7564251*^7, 
  122.578, 42., 19.718, 13.079, 38605.671, "", 86.06, 4.77, 30.1, 35.6, "", 
  5.98, 82.66, 0.901}, {"FRA", "Europe", "France", "2020-09-04", 349333., 
  8834., 6016., 30696., -21., 12.857, 5170.382, 130.75, 89.041, 454.323, 
  -0.311, 0.19, 1.32, 467., 6.912, 4653., 68.868, "", "", "", "", 217610., 
  "", "", 3.221, 163511., 2.42, 0.046, 21.7, "people tested", "", "", "", "", 
  "", "", "", "", "", 48.61, 6.7564251*^7, 122.578, 42., 19.718, 13.079, 
  38605.671, "", 86.06, 4.77, 30.1, 35.6, "", 5.98, 82.66, 0.901}, 
 {"FRA", "Europe", "France", "2020-09-05", 357927., 8594., 6463.714, 30708., 
  12., 13.714, 5297.58, 127.197, 95.668, 454.501, 0.178, 0.203, 1.31, 476., 
  7.045, 4667., 69.075, "", "", "", "", 93223., "", "", 1.38, 164701., 2.438, 
  0.046, 21.7, "people tested", "", "", "", "", "", "", "", "", "", 48.61, 
  6.7564251*^7, 122.578, 42., 19.718, 13.079, 38605.671, "", 86.06, 4.77, 
  30.1, 35.6, "", 5.98, 82.66, 0.901}, {"FRA", "Europe", "France", 
  "2020-09-06", 364943., 7016., 6699.429, 30712., 4., 13.857, 5401.422, 
  103.842, 99.156, 454.56, 0.059, 0.205, 1.3, 480., 7.104, 4697., 69.519, 
  303.095, 4.486, 1548.593, 22.92, 28461., "", "", 0.421, 164798., 2.439, 
  0.046, 21.7, "people tested", "", "", "", "", "", "", "", "", "", 48.61, 
  6.7564251*^7, 122.578, 42., 19.718, 13.079, 38605.671, "", 86.06, 4.77, 
  30.1, 35.6, "", 5.98, 82.66, 0.901}, {"FRA", "Europe", "France", 
  "2020-09-07", 369209., 4266., 6864.143, 30735., 23., 12.714, 5464.561, 
  63.14, 101.594, 454.9, 0.34, 0.188, 1.29, 531., 7.859, 4889., 72.361, "", 
  "", "", "", 244275., "", "", 3.615, 168321., 2.491, 0.048, 20.8, 
  "people tested", "", "", "", "", "", "", "", "", "", 48.61, 6.7564251*^7, 
  122.578, 42., 19.718, 13.079, 38605.671, "", 86.06, 4.77, 30.1, 35.6, "", 
  5.98, 82.66, 0.901}, {"FRA", "Europe", "France", "2020-09-08", 375947., 
  6738., 7097.571, 30773., 38., 14.286, 5564.289, 99.727, 105.049, 455.463, 
  0.562, 0.211, 1.28, 568., 8.407, 4942., 73.145, "", "", "", "", 241301., 
  "", "", 3.571, 174763., 2.587, 0.048, 20.8, "people tested", "", "", "", 
  "", "", "", "", "", "", 48.61, 6.7564251*^7, 122.578, 42., 19.718, 13.079, 
  38605.671, "", 86.06, 4.77, 30.1, 35.6, "", 5.98, 82.66, 0.901}, 
 {"FRA", "Europe", "France", "2020-09-09", 384566., 8619., 7312.714, 30805., 
  32., 15., 5691.856, 127.567, 108.233, 455.936, 0.474, 0.222, 1.27, 593., 
  8.777, 4985., 73.782, "", "", "", "", 237363., "", "", 3.513, 180785., 
  2.676, 0.049, 20.4, "people tested", "", "", "", "", "", "", "", "", "", 
  48.61, 6.7564251*^7, 122.578, 42., 19.718, 13.079, 38605.671, "", 86.06, 
  4.77, 30.1, 35.6, "", 5.98, 82.66, 0.901}, {"FRA", "Europe", "France", 
  "2020-09-10", 394328., 9762., 7689.857, 30824., 19., 15.286, 5836.341, 
  144.485, 113.815, 456.218, 0.281, 0.226, 1.26, 608., 8.999, 5077., 75.143, 
  "", "", "", "", 251244., "", "", 3.719, 187640., 2.777, 0.049, 20.4, 
  "people tested", "", "", "", "", "", "", "", "", "", 48.61, 6.7564251*^7, 
  122.578, 42., 19.718, 13.079, 38605.671, "", 86.06, 4.77, 30.1, 35.6, "", 
  5.98, 82.66, 0.901}, {"FRA", "Europe", "France", "2020-09-11", 403837., 
  9509., 7786.286, 30906., 82., 30., 5977.081, 140.74, 115.243, 457.431, 
  1.214, 0.444, 1.25, 628., 9.295, 5136., 76.017, "", "", "", "", 260554., 
  "", "", 3.856, 193774., 2.868, 0.048, 20.8, "people tested", "", "", "", 
  "", "", "", "", "", "", 48.61, 6.7564251*^7, 122.578, 42., 19.718, 13.079, 
  38605.671, "", 86.06, 4.77, 30.1, 35.6, "", 5.98, 82.66, 0.901}, 
 {"FRA", "Europe", "France", "2020-09-12", 415174., 11337., 8178.143, 30924., 
  18., 30.857, 6144.877, 167.796, 121.042, 457.698, 0.266, 0.457, 1.25, 655., 
  9.694, 5176., 76.609, "", "", "", "", 101940., "", "", 1.509, 195020., 
  2.886, 0.048, 20.8, "people tested", "", "", "", "", "", "", "", "", "", 
  48.61, 6.7564251*^7, 122.578, 42., 19.718, 13.079, 38605.671, "", 86.06, 
  4.77, 30.1, 35.6, "", 5.98, 82.66, 0.901}, {"FRA", "Europe", "France", 
  "2020-09-13", 421519., 6345., 8082.286, 30929., 5., 31., 6238.787, 93.911, 
  119.624, 457.772, 0.074, 0.459, 1.24, 662., 9.798, 5228., 77.378, 425.537, 
  6.298, 2176.863, 32.219, 29140., "", "", 0.431, 195117., 2.888, 0.048, 
  20.8, "people tested", "", "", "", "", "", "", "", "", "", 48.61, 
  6.7564251*^7, 122.578, 42., 19.718, 13.079, 38605.671, "", 86.06, 4.77, 
  30.1, 35.6, "", 5.98, 82.66, 0.901}, {"FRA", "Europe", "France", 
  "2020-09-14", 427915., 6396., 8386.571, 30963., 34., 32.571, 6333.453, 
  94.665, 124.127, 458.275, 0.503, 0.482, 1.24, 705., 10.435, 5479., 81.093, 
  "", "", "", "", 275457., "", "", 4.077, 199571., 2.954, 0.049, 20.4, 
  "people tested", "", "", "", "", "", "", "", "", "", 48.61, 6.7564251*^7, 
  122.578, 42., 19.718, 13.079, 38605.671, "", 86.06, 4.77, 30.1, 35.6, "", 
  5.98, 82.66, 0.901}, {"FRA", "Europe", "France", "2020-09-15", 435741., 
  7826., 8542., 31013., 50., 34.286, 6449.283, 115.83, 126.428, 459.015, 
  0.74, 0.507, 1.23, 752., 11.13, 5660., 83.772, "", "", "", "", 265938., "", 
  "", 3.936, 203091., 3.006, 0.049, 20.4, "people tested", "", "", "", "", 
  "", "", "", "", "", 48.61, 6.7564251*^7, 122.578, 42., 19.718, 13.079, 
  38605.671, "", 86.06, 4.77, 30.1, 35.6, "", 5.98, 82.66, 0.901}, 
 {"FRA", "Europe", "France", "2020-09-16", 445932., 10191., 8766.571, 31061., 
  48., 36.571, 6600.118, 150.834, 129.752, 459.725, 0.71, 0.541, 1.22, 796., 
  11.781, 5800., 85.844, "", "", "", "", 247179., "", "", 3.658, 204493., 
  3.027, 0.05, 20., "people tested", "", "", "", "", "", "", "", "", "", 
  48.61, 6.7564251*^7, 122.578, 42., 19.718, 13.079, 38605.671, "", 86.06, 
  4.77, 30.1, 35.6, "", 5.98, 82.66, 0.901}, {"FRA", "Europe", "France", 
  "2020-09-17", 456171., 10239., 8834.714, 31108., 47., 40.571, 6751.662, 
  151.545, 130.76, 460.421, 0.696, 0.6, 1.22, 793., 11.737, 5825., 86.214, 
  "", "", "", "", 244134., "", "", 3.613, 203477., 3.012, 0.052, 19.2, 
  "people tested", "", "", "", "", "", "", "", "", "", 48.61, 6.7564251*^7, 
  122.578, 42., 19.718, 13.079, 38605.671, "", 86.06, 4.77, 30.1, 35.6, "", 
  5.98, 82.66, 0.901}, {"FRA", "Europe", "France", "2020-09-18", 469404., 
  13233., 9366.714, 31262., 154., 50.857, 6947.52, 195.858, 138.634, 462.7, 
  2.279, 0.753, 1.22, 820., 12.137, 5800., 85.844, "", "", "", "", 244457., 
  "", "", 3.618, 201178., 2.978, 0.054, 18.5, "people tested", "", "", "", 
  "", "", "", "", "", "", 48.61, 6.7564251*^7, 122.578, 42., 19.718, 13.079, 
  38605.671, "", 86.06, 4.77, 30.1, 35.6, "", 5.98, 82.66, 0.901}, 
 {"FRA", "Europe", "France", "2020-09-19", 482964., 13560., 9684.286, 31287., 
  25., 51.857, 7148.218, 200.698, 143.334, 463.07, 0.37, 0.768, 1.22, 827., 
  12.24, 5493., 81.3, "", "", "", "", 94908., "", "", 1.405, 200173., 2.963, 
  0.055, 18.2, "people tested", "", "", "", "", "", "", "", "", "", 48.61, 
  6.7564251*^7, 122.578, 42., 19.718, 13.079, 38605.671, "", 86.06, 4.77, 
  30.1, 35.6, "", 5.98, 82.66, 0.901}, {"FRA", "Europe", "France", 
  "2020-09-20", 493500., 10536., 10283., 31298., 11., 52.714, 7304.159, 
  155.94, 152.196, 463.233, 0.163, 0.78, 1.22, 834., 12.344, 5356., 79.273, 
  611.208, 9.046, 3183.498, 47.118, 29833., "", "", 0.442, 200272., 2.964, 
  0.055, 18.2, "people tested", "", "", "", "", "", "", "", "", "", 48.61, 
  6.7564251*^7, 122.578, 42., 19.718, 13.079, 38605.671, "", 86.06, 4.77, 
  30.1, 35.6, "", 5.98, 82.66, 0.901}, {"FRA", "Europe", "France", 
  "2020-09-21", 499039., 5539., 10160.571, 31351., 53., 55.429, 7386.14, 
  81.981, 150.384, 464.018, 0.784, 0.82, 1.21, 912., 13.498, 5597., 82.84, 
  "", "", "", "", 243053., "", "", 3.597, 195643., 2.896, 0.057, 17.5, 
  "people tested", "", "", "", "", "", "", "", "", "", 48.61, 6.7564251*^7, 
  122.578, 42., 19.718, 13.079, 38605.671, "", 86.06, 4.77, 30.1, 35.6, "", 
  5.98, 82.66, 0.901}, {"FRA", "Europe", "France", "2020-09-22", 509123., 
  10084., 10483.143, 31430., 79., 59.571, 7535.39, 149.251, 155.158, 465.187, 
  1.169, 0.882, 1.21, 944., 13.972, 5777., 85.504, "", "", "", "", 219114., 
  "", "", 3.243, 188954., 2.797, 0.059, 16.9, "people tested", "", "", "", 
  "", "", "", "", "", "", 46.76, 6.7564251*^7, 122.578, 42., 19.718, 13.079, 
  38605.671, "", 86.06, 4.77, 30.1, 35.6, "", 5.98, 82.66, 0.901}, 
 {"FRA", "Europe", "France", "2020-09-23", 522414., 13291., 10926., 31478., 
  48., 59.571, 7732.107, 196.716, 161.713, 465.897, 0.71, 0.882, 1.2, 995., 
  14.727, 5913., 87.517, "", "", "", "", 202551., "", "", 2.998, 182579., 
  2.702, 0.061, 16.4, "people tested", "", "", "", "", "", "", "", "", "", 
  46.76, 6.7564251*^7, 122.578, 42., 19.718, 13.079, 38605.671, "", 86.06, 
  4.77, 30.1, 35.6, "", 5.98, 82.66, 0.901}, {"FRA", "Europe", "France", 
  "2020-09-24", 538264., 15850., 11727.571, 31524., 46., 59.429, 7966.698, 
  234.592, 173.577, 466.578, 0.681, 0.88, 1.19, 1041., 15.408, 6012., 88.982, 
  "", "", "", "", 203427., "", "", 3.011, 176763., 2.616, 0.062, 16.1, 
  "people tested", "", "", "", "", "", "", "", "", "", 46.76, 6.7564251*^7, 
  122.578, 42., 19.718, 13.079, 38605.671, "", 86.06, 4.77, 30.1, 35.6, "", 
  5.98, 82.66, 0.901}, {"FRA", "Europe", "France", "2020-09-25", 554368., 
  16104., 12137.714, 31675., 151., 59., 8205.049, 238.351, 179.647, 468.813, 
  2.235, 0.873, 1.18, 1092., 16.162, 6110., 90.432, "", "", "", "", 209735., 
  "", "", 3.104, 171803., 2.543, 0.063, 15.9, "people tested", "", "", "", 
  "", "", "", "", "", "", 46.76, 6.7564251*^7, 122.578, 42., 19.718, 13.079, 
  38605.671, "", 86.06, 4.77, 30.1, 35.6, "", 5.98, 82.66, 0.901}, 
 {"FRA", "Europe", "France", "2020-09-26", 568588., 14220., 12232., 31714., 
  39., 61., 8415.515, 210.466, 181.042, 469.39, 0.577, 0.903, 1.17, 1105., 
  16.355, 6154., 91.084, "", "", "", "", 84881., "", "", 1.256, 170371., 
  2.522, 0.063, 15.9, "people tested", "", "", "", "", "", "", "", "", "", 
  49.54, 6.7564251*^7, 122.578, 42., 19.718, 13.079, 38605.671, "", 86.06, 
  4.77, 30.1, 35.6, "", 5.98, 82.66, 0.901}, {"FRA", "Europe", "France", 
  "2020-09-27", 579223., 10635., 12246.143, 31741., 27., 63.286, 8572.921, 
  157.406, 181.252, 469.79, 0.4, 0.937, 1.16, 1112., 16.458, 6235., 92.283, 
  811.933, 12.017, 3853.92, 57.041, 23339., "", "", 0.345, 169443., 2.508, 
  0.063, 15.9, "people tested", "", "", "", "", "", "", "", "", "", 49.54, 
  6.7564251*^7, 122.578, 42., 19.718, 13.079, 38605.671, "", 86.06, 4.77, 
  30.1, 35.6, "", 5.98, 82.66, 0.901}, {"FRA", "Europe", "France", 
  "2020-09-28", 583522., 4299., 12069., 31825., 84., 67.714, 8636.55, 63.628, 
  178.63, 471.033, 1.243, 1.002, 1.15, 1158., 17.139, 6397., 94.68, "", "", 
  "", "", 218603., "", "", 3.235, 165950., 2.456, 0.063, 15.9, 
  "people tested", "", "", "", "", "", "", "", "", "", 49.54, 6.7564251*^7, 
  122.578, 42., 19.718, 13.079, 38605.671, "", 86.06, 4.77, 30.1, 35.6, "", 
  5.98, 82.66, 0.901}, {"FRA", "Europe", "France", "2020-09-29", 591527., 
  8005., 11772., 31898., 73., 66.857, 8755.029, 118.48, 174.234, 472.114, 
  1.08, 0.99, 1.15, 1198., 17.731, 6482., 95.938, "", "", "", "", 195949., 
  "", "", 2.9, 162641., 2.407, 0.063, 15.9, "people tested", "", "", "", "", 
  "", "", "", "", "", 49.54, 6.7564251*^7, 122.578, 42., 19.718, 13.079, 
  38605.671, "", 86.06, 4.77, 30.1, 35.6, "", 5.98, 82.66, 0.901}, 
 {"FRA", "Europe", "France", "2020-09-30", 605893., 14366., 11925.571, 
  31978., 80., 71.429, 8967.657, 212.627, 176.507, 473.298, 1.184, 1.057, 
  1.16, 1232., 18.234, 6572., 97.27, "", "", "", "", 187812., "", "", 2.78, 
  160535., 2.376, 0.064, 15.6, "people tested", "", "", "", "", "", "", "", 
  "", "", 49.54, 6.7564251*^7, 122.578, 42., 19.718, 13.079, 38605.671, "", 
  86.06, 4.77, 30.1, 35.6, "", 5.98, 82.66, 0.901}, 
 {"FRA", "Europe", "France", "2020-10-01", 618944., 13051., 11525.714, 
  32035., 57., 73., 9160.821, 193.164, 170.589, 474.141, 0.844, 1.08, 1.16, 
  1259., 18.634, 6634., 98.188, "", "", "", "", 191768., "", "", 2.838, 
  158870., 2.351, 0.067, 14.9, "people tested", "", "", "", "", "", "", "", 
  "", "", 49.54, 6.7564251*^7, 122.578, 42., 19.718, 13.079, 38605.671, "", 
  86.06, 4.77, 30.1, 35.6, "", 5.98, 82.66, 0.901}, 
 {"FRA", "Europe", "France", "2020-10-02", 631380., 12436., 11001.714, 
  32171., 136., 70.857, 9344.883, 184.062, 162.833, 476.154, 2.013, 1.049, 
  1.17, 1270., 18.797, 6740., 99.757, "", "", "", "", 205973., "", "", 3.049, 
  158332., 2.343, 0.07, 14.3, "people tested", "", "", "", "", "", "", "", 
  "", "", 49.54, 6.7564251*^7, 122.578, 42., 19.718, 13.079, 38605.671, "", 
  86.06, 4.77, 30.1, 35.6, "", 5.98, 82.66, 0.901}, 
 {"FRA", "Europe", "France", "2020-10-03", 647868., 16488., 11325.714, 
  32196., 25., 68.857, 9588.917, 244.034, 167.629, 476.524, 0.37, 1.019, 
  1.18, 1289., 19.078, 6740., 99.757, "", "", "", "", 89128., "", "", 1.319, 
  158939., 2.352, 0.072, 13.9, "people tested", "", "", "", "", "", "", "", 
  "", "", 49.54, 6.7564251*^7, 122.578, 42., 19.718, 13.079, 38605.671, "", 
  86.06, 4.77, 30.1, 35.6, "", 5.98, 82.66, 0.901}, 
 {"FRA", "Europe", "France", "2020-10-04", 660372., 12504., 11592.714, 
  32228., 32., 69.571, 9773.985, 185.068, 171.581, 476.998, 0.474, 1.03, 
  1.19, 1335., 19.759, 6964., 103.072, 878.172, 12.998, 3974.355, 58.823, 
  25097., "", "", 0.371, 159190., 2.356, 0.073, 13.7, "people tested", "", 
  "", "", "", "", "", "", "", "", 49.54, 6.7564251*^7, 122.578, 42., 19.718, 
  13.079, 38605.671, "", 86.06, 4.77, 30.1, 35.6, "", 5.98, 82.66, 0.901}, 
 {"FRA", "Europe", "France", "2020-10-05", 666011., 5639., 11784.143, 32299., 
  71., 67.714, 9857.447, 83.461, 174.414, 478.049, 1.051, 1.002, 1.2, 1409., 
  20.854, 7276., 107.69, "", "", "", "", 235404., "", "", 3.484, 161590., 
  2.392, 0.079, 12.7, "people tested", "", "", "", "", "", "", "", "", "", 
  49.54, 6.7564251*^7, 122.578, 42., 19.718, 13.079, 38605.671, "", 86.06, 
  4.77, 30.1, 35.6, "", 5.98, 82.66, 0.901}, {"FRA", "Europe", "France", 
  "2020-10-06", 677321., 11310., 12256.286, 32386., 87., 69.714, 10024.843, 
  167.396, 181.402, 479.336, 1.288, 1.032, 1.22, 1417., 20.973, 7377., 
  109.185, "", "", "", "", 213566., "", "", 3.161, 164107., 2.429, 0.084, 
  11.9, "people tested", "", "", "", "", "", "", "", "", "", 49.54, 
  6.7564251*^7, 122.578, 42., 19.718, 13.079, 38605.671, "", 86.06, 4.77, 
  30.1, 35.6, "", 5.98, 82.66, 0.901}, {"FRA", "Europe", "France", 
  "2020-10-07", 696274., 18953., 12911.571, 32466., 80., 69.714, 10305.361, 
  280.518, 191.101, 480.52, 1.184, 1.032, 1.24, 1406., 20.81, 7514., 111.213, 
  "", "", "", "", 209913., "", "", 3.107, 167264., 2.476, 0.089, 11.2, 
  "people tested", "", "", "", "", "", "", "", "", "", 49.54, 6.7564251*^7, 
  122.578, 42., 19.718, 13.079, 38605.671, "", 86.06, 4.77, 30.1, 35.6, "", 
  5.98, 82.66, 0.901}, {"FRA", "Europe", "France", "2020-10-08", 713676., 
  17402., 13533.143, 32539., 73., 72., 10562.923, 257.562, 200.3, 481.601, 
  1.08, 1.066, 1.25, 1418., 20.987, 7603., 112.53, "", "", "", "", 226355., 
  "", "", 3.35, 172205., 2.549, 0.093, 10.8, "people tested", "", "", "", "", 
  "", "", "", "", "", 49.54, 6.7564251*^7, 122.578, 42., 19.718, 13.079, 
  38605.671, "", 86.06, 4.77, 30.1, 35.6, "", 5.98, 82.66, 0.901}, 
 {"FRA", "Europe", "France", "2020-10-09", 734764., 21088., 14769.143, 
  32649., 110., 68.286, 10875.041, 312.118, 218.594, 483.229, 1.628, 1.011, 
  1.26, 1439., 21.298, 7843., 116.082, "", "", "", "", 253769., "", "", 
  3.756, 179033., 2.65, 0.095, 10.5, "people tested", "", "", "", "", "", "", 
  "", "", "", 49.54, 6.7564251*^7, 122.578, 42., 19.718, 13.079, 38605.671, 
  "", 86.06, 4.77, 30.1, 35.6, "", 5.98, 82.66, 0.901}, 
 {"FRA", "Europe", "France", "2020-10-10", 761441., 26677., 16224.714, 
  32684., 35., 69.714, 11269.88, 394.839, 240.138, 483.747, 0.518, 1.032, 
  1.28, 1456., 21.55, 7976., 118.051, "", "", "", "", 112274., "", "", 1.662, 
  182340., 2.699, 0.097, 10.3, "people tested", "", "", "", "", "", "", "", 
  "", "", 43.98, 6.7564251*^7, 122.578, 42., 19.718, 13.079, 38605.671, "", 
  86.06, 4.77, 30.1, 35.6, "", 5.98, 82.66, 0.901}, 
 {"FRA", "Europe", "France", "2020-10-11", 777378., 15937., 16715.143, 
  32730., 46., 71.714, 11505.759, 235.879, 247.396, 484.428, 0.681, 1.061, 
  1.28, 1483., 21.949, 8231., 121.825, 896.237, 13.265, 4652.805, 68.865, 
  31662., "", "", 0.469, 183278., 2.713, 0.097, 10.3, "people tested", "", 
  "", "", "", "", "", "", "", "", 43.98, 6.7564251*^7, 122.578, 42., 19.718, 
  13.079, 38605.671, "", 86.06, 4.77, 30.1, 35.6, "", 5.98, 82.66, 0.901}, 
 {"FRA", "Europe", "France", "2020-10-12", 786590., 9212., 17225.571, 32827., 
  97., 75.429, 11642.103, 136.344, 254.951, 485.863, 1.436, 1.116, 1.28, 
  1539., 22.778, 8671., 128.337, "", "", "", "", 292276., "", "", 4.326, 
  191402., 2.833, 0.101, 9.9, "people tested", "", "", "", "", "", "", "", 
  "", "", 43.98, 6.7564251*^7, 122.578, 42., 19.718, 13.079, 38605.671, "", 
  86.06, 4.77, 30.1, 35.6, "", 5.98, 82.66, 0.901}, 
 {"FRA", "Europe", "France", "2020-10-13", 800216., 13626., 17556.429, 
  32955., 128., 81.286, 11843.778, 201.675, 259.848, 487.758, 1.894, 1.203, 
  1.29, 1633., 24.17, 8928., 132.141, "", "", "", "", 270080., "", "", 3.997, 
  199476., 2.952, 0.104, 9.6, "people tested", "", "", "", "", "", "", "", 
  "", "", 43.98, 6.7564251*^7, 122.578, 42., 19.718, 13.079, 38605.671, "", 
  86.06, 4.77, 30.1, 35.6, "", 5.98, 82.66, 0.901}, 
 {"FRA", "Europe", "France", "2020-10-14", 823218., 23002., 18134.857, 
  33061., 106., 85., 12184.224, 340.446, 268.409, 489.327, 1.569, 1.258, 1.3, 
  1664., 24.628, 9173., 135.767, "", "", "", "", 273485., "", "", 4.048, 
  208557., 3.087, 0.105, 9.5, "people tested", "", "", "", "", "", "", "", 
  "", "", 43.98, 6.7564251*^7, 122.578, 42., 19.718, 13.079, 38605.671, "", 
  86.06, 4.77, 30.1, 35.6, "", 5.98, 82.66, 0.901}, 
 {"FRA", "Europe", "France", "2020-10-15", 852975., 29757., 19899.857, 
  33146., 85., 86.714, 12624.65, 440.425, 294.532, 490.585, 1.258, 1.283, 
  1.31, 1741., 25.768, 9584., 141.85, "", "", "", "", 294260., "", "", 4.355, 
  218258., 3.23, 0.106, 9.4, "people tested", "", "", "", "", "", "", "", "", 
  "", 43.98, 6.7564251*^7, 122.578, 42., 19.718, 13.079, 38605.671, "", 
  86.06, 4.77, 30.1, 35.6, "", 5.98, 82.66, 0.901}, 
 {"FRA", "Europe", "France", "2020-10-16", 878607., 25632., 20549., 33325., 
  179., 96.571, 13004.022, 379.372, 304.14, 493.234, 2.649, 1.429, 1.32, 
  1791., 26.508, 10021., 148.318, "", "", "", "", 314899., "", "", 4.661, 
  226991., 3.36, 0.108, 9.3, "people tested", "", "", "", "", "", "", "", "", 
  "", 43.98, 6.7564251*^7, 122.578, 42., 19.718, 13.079, 38605.671, "", 
  86.06, 4.77, 30.1, 35.6, "", 5.98, 82.66, 0.901}, 
 {"FRA", "Europe", "France", "2020-10-17", 910711., 32104., 21324.286, 
  33398., 73., 102., 13479.184, 475.163, 315.615, 494.315, 1.08, 1.51, 1.32, 
  1868., 27.648, 10399., 153.913, "", "", "", "", 137636., "", "", 2.037, 
  230614., 3.413, 0.109, 9.2, "people tested", "", "", "", "", "", "", "", 
  "", "", 49.54, 6.7564251*^7, 122.578, 42., 19.718, 13.079, 38605.671, "", 
  86.06, 4.77, 30.1, 35.6, "", 5.98, 82.66, 0.901}, 
 {"FRA", "Europe", "France", "2020-10-18", 940548., 29837., 23310., 33483., 
  85., 107.571, 13920.794, 441.609, 345.005, 495.573, 1.258, 1.592, 1.33, 
  1939., 28.699, 10897., 161.284, 1342.85, 19.875, 7097.636, 105.05, 39288., 
  "", "", 0.581, 231703., 3.429, 0.109, 9.2, "people tested", "", "", "", "", 
  "", "", "", "", "", 49.54, 6.7564251*^7, 122.578, 42., 19.718, 13.079, 
  38605.671, "", 86.06, 4.77, 30.1, 35.6, "", 5.98, 82.66, 0.901}, 
 {"FRA", "Europe", "France", "2020-10-19", 954837., 14289., 24035.286, 
  33631., 148., 114.857, 14132.281, 211.488, 355.74, 497.763, 2.191, 1.7, 
  1.32, 2090., 30.934, 11640., 172.28, "", "", "", "", 346446., "", "", 
  5.128, 239442., 3.544, 0.114, 8.8, "people tested", "", "", "", "", "", "", 
  "", "", "", 49.54, 6.7564251*^7, 122.578, 42., 19.718, 13.079, 38605.671, 
  "", 86.06, 4.77, 30.1, 35.6, "", 5.98, 82.66, 0.901}, 
 {"FRA", "Europe", "France", "2020-10-20", 975213., 20376., 24999.571, 
  33912., 281., 136.714, 14433.861, 301.58, 370.012, 501.922, 4.159, 2.023, 
  1.32, 2168., 32.088, 12435., 184.047, "", "", "", "", 313251., "", "", 
  4.636, 245609., 3.635, 0.121, 8.3, "people tested", "", "", "", "", "", "", 
  "", "", "", 49.54, 6.7564251*^7, 122.578, 42., 19.718, 13.079, 38605.671, 
  "", 86.06, 4.77, 30.1, 35.6, "", 5.98, 82.66, 0.901}, 
 {"FRA", "Europe", "France", "2020-10-21", 1.002635*^6, 27422., 25631., 
  34080., 168., 145.571, 14839.726, 405.866, 379.357, 504.409, 2.487, 2.155, 
  1.33, 2239., 33.139, 13162., 194.807, "", "", "", "", 321828., "", "", 
  4.763, 252515., 3.737, 0.128, 7.8, "people tested", "", "", "", "", "", "", 
  "", "", "", 49.54, 6.7564251*^7, 122.578, 42., 19.718, 13.079, 38605.671, 
  "", 86.06, 4.77, 30.1, 35.6, "", 5.98, 82.66, 0.901}, 
 {"FRA", "Europe", "France", "2020-10-22", 1.043448*^6, 40813., 27210.429, 
  34234., 154., 155.429, 15443.788, 604.062, 402.734, 506.688, 2.279, 2.3, 
  1.34, 2310., 34.19, 14009., 207.343, "", "", "", "", 347546., "", "", 
  5.144, 260128., 3.85, 0.135, 7.4, "people tested", "", "", "", "", "", "", 
  "", "", "", 49.54, 6.7564251*^7, 122.578, 42., 19.718, 13.079, 38605.671, 
  "", 86.06, 4.77, 30.1, 35.6, "", 5.98, 82.66, 0.901}, 
 {"FRA", "Europe", "France", "2020-10-23", 1.086285*^6, 42837., 29668.286, 
  34534., 300., 172.714, 16077.807, 634.019, 439.112, 511.128, 4.44, 2.556, 
  1.35, 2432., 35.995, 14985., 221.789, "", "", "", "", 378492., "", "", 
  5.602, 269212., 3.985, 0.142, 7., "people tested", "", "", "", "", "", "", 
  "", "", "", 49.54, 6.7564251*^7, 122.578, 42., 19.718, 13.079, 38605.671, 
  "", 86.06, 4.77, 30.1, 35.6, "", 5.98, 82.66, 0.901}, 
 {"FRA", "Europe", "France", "2020-10-24", 1.13155*^6, 45265., 31548.429, 
  34670., 136., 181.714, 16747.762, 669.955, 466.94, 513.141, 2.013, 2.69, 
  1.35, 2491., 36.869, 15637., 231.439, "", "", "", "", 162142., "", "", 2.4, 
  272713., 4.036, 0.145, 6.9, "people tested", "", "", "", "", "", "", "", 
  "", "", 49.54, 6.7564251*^7, 122.578, 42., 19.718, 13.079, 38605.671, "", 
  86.06, 4.77, 30.1, 35.6, "", 5.98, 82.66, 0.901}, 
 {"FRA", "Europe", "France", "2020-10-25", 1.138166*^6, 6616., 28231.143, 
  34649., -21., 166.571, 16845.684, 97.922, 417.841, 512.83, -0.311, 2.465, 
  1.35, 2575., 38.112, 16454., 243.531, 1865.739, 27.614, 11554.734, 171.018, 
  46108., "", "", 0.682, 273688., 4.051, 0.146, 6.8, "people tested", "", "", 
  "", "", "", "", "", "", "", 49.54, 6.7564251*^7, 122.578, 42., 19.718, 
  13.079, 38605.671, "", 86.06, 4.77, 30.1, 35.6, "", 5.98, 82.66, 0.901}, 
 {"FRA", "Europe", "France", "2020-10-26", 1.211176*^6, 73010., 36619.857, 
  35038., 389., 201., 17926.285, 1080.601, 542., 518.588, 5.757, 2.975, 1.36, 
  2761., 40.865, 17761., 262.876, "", "", "", "", 418365., "", "", 6.192, 
  283962., 4.203, 0.153, 6.5, "people tested", "", "", "", "", "", "", "", 
  "", "", 49.54, 6.7564251*^7, 122.578, 42., 19.718, 13.079, 38605.671, "", 
  86.06, 4.77, 30.1, 35.6, "", 5.98, 82.66, 0.901}, 
 {"FRA", "Europe", "France", "2020-10-27", 1.245658*^6, 34482., 38635., 
  35567., 529., 236.429, 18436.643, 510.359, 571.826, 526.417, 7.83, 3.499, 
  1.34, 2909., 43.055, 18955., 280.548, "", "", "", "", 376280., "", "", 
  5.569, 292966., 4.336, 0.157, 6.4, "people tested", "", "", "", "", "", "", 
  "", "", "", 49.54, 6.7564251*^7, 122.578, 42., 19.718, 13.079, 38605.671, 
  "", 86.06, 4.77, 30.1, 35.6, "", 5.98, 82.66, 0.901}, 
 {"FRA", "Europe", "France", "2020-10-28", 1.283208*^6, 37550., 40081.857, 
  35826., 259., 249.429, 18992.411, 555.767, 593.241, 530.251, 3.833, 3.692, 
  1.32, 3036., 44.935, 20184., 298.738, "", "", "", "", 367972., "", "", 
  5.446, 299558., 4.434, 0.159, 6.3, "people tested", "", "", "", "", "", "", 
  "", "", "", 49.54, 6.7564251*^7, 122.578, 42., 19.718, 13.079, 38605.671, 
  "", 86.06, 4.77, 30.1, 35.6, "", 5.98, 82.66, 0.901}, 
 {"FRA", "Europe", "France", "2020-10-29", 1.32982*^6, 46612., 40910.286, 
  36058., 232., 260.571, 19682.302, 689.891, 605.502, 533.685, 3.434, 3.857, 
  1.31, 3147., 46.578, 21160., 313.183, "", "", "", "", 377046., "", "", 
  5.581, 303772., 4.496, 0.159, 6.3, "people tested", "", "", "", "", "", "", 
  "", "", "", 49.54, 6.7564251*^7, 122.578, 42., 19.718, 13.079, 38605.671, 
  "", 86.06, 4.77, 30.1, 35.6, "", 5.98, 82.66, 0.901}, 
 {"FRA", "Europe", "France", "2020-10-30", 1.379294*^6, 49474., 41858.429, 
  36605., 547., 295.857, 20414.553, 732.251, 619.535, 541.781, 8.096, 4.379, 
  1.3, 3368., 49.849, 22153., 327.88, "", "", "", "", 401738., "", "", 5.946, 
  307093., 4.545, 0.158, 6.3, "people tested", "", "", "", "", "", "", "", 
  "", "", 78.7, 6.7564251*^7, 122.578, 42., 19.718, 13.079, 38605.671, "", 
  86.06, 4.77, 30.1, 35.6, "", 5.98, 82.66, 0.901}, 
 {"FRA", "Europe", "France", "2020-10-31", 1.414364*^6, 35070., 40402., 
  36827., 222., 308.143, 20933.615, 519.061, 597.979, 545.066, 3.286, 4.561, 
  1.3, 3443., 50.959, 23013., 340.609, "", "", "", "", 172341., "", "", 
  2.551, 308550., 4.567, 0.158, 6.3, "people tested", "", "", "", "", "", "", 
  "", "", "", 78.7, 6.7564251*^7, 122.578, 42., 19.718, 13.079, 38605.671, 
  "", 86.06, 4.77, 30.1, 35.6, "", 5.98, 82.66, 0.901}, 
 {"FRA", "Europe", "France", "2020-11-01", 1.460543*^6, 46179., 46053.857, 
  37058., 231., 344.143, 21617.097, 683.483, 681.631, 548.485, 3.419, 5.094, 
  1.31, 3569., 52.824, 24008., 355.336, 2573.294, 38.087, 16193.489, 239.675, 
  45700., "", "", 0.676, 308492., 4.566, 0.158, 6.3, "people tested", "", "", 
  "", "", "", "", "", "", "", 78.7, 6.7564251*^7, 122.578, 42., 19.718, 
  13.079, 38605.671, "", 86.06, 4.77, 30.1, 35.6, "", 5.98, 82.66, 0.901}, 
 {"FRA", "Europe", "France", "2020-11-02", 1.566634*^6, 106091., 50779.714, 
  37486., 428., 349.714, 23187.321, 1570.224, 751.577, 554.82, 6.335, 5.176, 
  1.3, 3721., 55.074, 25120., 371.794, "", "", "", "", 436076., "", "", 
  6.454, 311022., 4.603, 0.157, 6.4, "people tested", "", "", "", "", "", "", 
  "", "", "", 78.7, 6.7564251*^7, 122.578, 42., 19.718, 13.079, 38605.671, 
  "", 86.06, 4.77, 30.1, 35.6, "", 5.98, 82.66, 0.901}, 
 {"FRA", "Europe", "France", "2020-11-03", 1.639235*^6, 72601., 56225.286, 
  38765., 1279., 456.857, 24261.869, 1074.548, 832.175, 573.75, 18.93, 6.762, 
  1.27, 3869., 57.264, 26242., 388.401, "", "", "", "", 383146., "", "", 
  5.671, 312003., 4.618, 0.156, 6.4, "people tested", "", "", "", "", "", "", 
  "", "", "", 78.7, 6.7564251*^7, 122.578, 42., 19.718, 13.079, 38605.671, 
  "", 86.06, 4.77, 30.1, 35.6, "", 5.98, 82.66, 0.901}, 
 {"FRA", "Europe", "France", "2020-11-04", 1.593159*^6, -46076., 44278.714, 
  38734., -31., 415.429, 23579.911, -681.958, 655.357, 573.291, -0.459, 
  6.149, 1.23, 4080., 60.387, 27511., 407.183, "", "", "", "", 354359., "", 
  "", 5.245, 310058., 4.589, 0.154, 6.5, "people tested", "", "", "", "", "", 
  "", "", "", "", 78.7, 6.7564251*^7, 122.578, 42., 19.718, 13.079, 
  38605.671, "", 86.06, 4.77, 30.1, 35.6, "", 5.98, 82.66, 0.901}, 
 {"FRA", "Europe", "France", "2020-11-05", 1.650965*^6, 57806., 45877.857, 
  39088., 354., 432.857, 24435.481, 855.571, 679.026, 578.531, 5.239, 6.407, 
  1.19, 4221., 62.474, 28403., 420.385, "", "", "", "", 368557., "", "", 
  5.455, 308845., 4.571, 0.15, 6.7, "people tested", "", "", "", "", "", "", 
  "", "", "", 78.7, 6.7564251*^7, 122.578, 42., 19.718, 13.079, 38605.671, 
  "", 86.06, 4.77, 30.1, 35.6, "", 5.98, 82.66, 0.901}, 
 {"FRA", "Europe", "France", "2020-11-06", 1.711917*^6, 60952., 47517.571, 
  39917., 829., 473.143, 25337.615, 902.134, 703.295, 590.801, 12.27, 7.003, 
  1.15, 4321., 63.954, 28955., 428.555, "", "", "", "", 376705., "", "", 
  5.576, 305269., 4.518, 0.145, 6.9, "people tested", "", "", "", "", "", "", 
  "", "", "", 78.7, 6.7564251*^7, 122.578, 42., 19.718, 13.079, 38605.671, 
  "", 86.06, 4.77, 30.1, 35.6, "", 5.98, 82.66, 0.901}, 
 {"FRA", "Europe", "France", "2020-11-07", 1.798572*^6, 86655., 54886.857, 
  40220., 303., 484.714, 26620.172, 1282.557, 812.365, 595.285, 4.485, 7.174, 
  1.1, 4410., 65.271, 29396., 435.082, "", "", "", "", 147212., "", "", 
  2.179, 301679., 4.465, 0.143, 7., "people tested", "", "", "", "", "", "", 
  "", "", "", 78.7, 6.7564251*^7, 122.578, 42., 19.718, 13.079, 38605.671, 
  "", 86.06, 4.77, 30.1, 35.6, "", 5.98, 82.66, 0.901}, 
 {"FRA", "Europe", "France", "2020-11-08", 1.837134*^6, 38562., 53798.714, 
  40490., 270., 490.286, 27190.918, 570.746, 796.26, 599.281, 3.996, 7.257, 
  1.05, 4527., 67.003, 30217., 447.234, 2971.734, 43.984, 18559.033, 274.687, 
  34818., "", "", 0.515, 300125., 4.442, 0.142, 7., "people tested", "", "", 
  "", "", "", "", "", "", "", 78.7, 6.7564251*^7, 122.578, 42., 19.718, 
  13.079, 38605.671, "", 86.06, 4.77, 30.1, 35.6, "", 5.98, 82.66, 0.901}, 
 {"FRA", "Europe", "France", "2020-11-09", 1.858558*^6, 21424., 41703.429, 
  41050., 560., 509.143, 27508.009, 317.091, 617.241, 607.57, 8.288, 7.536, 
  0.99, 4677., 69.223, 31098., 460.273, "", "", "", "", 390580., "", "", 
  5.781, 293625., 4.346, 0.135, 7.4, "people tested", "", "", "", "", "", "", 
  "", "", "", 78.7, 6.7564251*^7, 122.578, 42., 19.718, 13.079, 38605.671, 
  "", 86.06, 4.77, 30.1, 35.6, "", 5.98, 82.66, 0.901}, 
 {"FRA", "Europe", "France", "2020-11-10", 1.881171*^6, 22613., 34562.286, 
  42281., 1231., 502.286, 27842.697, 334.689, 511.547, 625.79, 18.22, 7.434, 
  0.94, 4736., 70.096, 31477., 465.882, "", "", "", "", 350357., "", "", 
  5.186, 288941., 4.277, 0.126, 7.9, "people tested", "", "", "", "", "", "", 
  "", "", "", 78.7, 6.7564251*^7, 122.578, 42., 19.718, 13.079, 38605.671, 
  "", 86.06, 4.77, 30.1, 35.6, "", 5.98, 82.66, 0.901}, 
 {"FRA", "Europe", "France", "2020-11-11", 1.917577*^6, 36406., 46345.429, 
  42609., 328., 553.571, 28381.533, 538.835, 685.946, 630.644, 4.855, 8.193, 
  0.91, 4789., 70.881, 31918., 472.41, "", "", "", "", 50678., "", "", 0.75, 
  245558., 3.634, 0.121, 8.3, "people tested", "", "", "", "", "", "", "", 
  "", "", 78.7, 6.7564251*^7, 122.578, 42., 19.718, 13.079, 38605.671, "", 
  86.06, 4.77, 30.1, 35.6, "", 5.98, 82.66, 0.901}, 
 {"FRA", "Europe", "France", "2020-11-12", 1.950205*^6, 32628., 42748.571, 
  43024., 415., 562.286, 28864.451, 482.918, 632.71, 636.786, 6.142, 8.322, 
  0.88, 4884., 72.287, 32654., 483.303, "", "", "", "", 360551., "", "", 
  5.336, 244414., 3.618, 0.116, 8.6, "people tested", "", "", "", "", "", "", 
  "", "", "", 78.7, 6.7564251*^7, 122.578, 42., 19.718, 13.079, 38605.671, 
  "", 86.06, 4.77, 30.1, 35.6, "", 5.98, 82.66, 0.901}, 
 {"FRA", "Europe", "France", "2020-11-13", 1.97427*^6, 24065., 37479., 
  43957., 933., 577.143, 29220.63, 356.179, 554.716, 650.596, 13.809, 8.542, 
  0.85, 4887., 72.331, 32676., 483.629, "", "", "", "", 309437., "", "", 
  4.58, 234805., 3.475, 0.111, 9., "people tested", "", "", "", "", "", "", 
  "", "", "", 78.7, 6.7564251*^7, 122.578, 42., 19.718, 13.079, 38605.671, 
  "", 86.06, 4.77, 30.1, 35.6, "", 5.98, 82.66, 0.901}, 
 {"FRA", "Europe", "France", "2020-11-14", 2.006227*^6, 31957., 29665., 
  44310., 353., 584.286, 29693.617, 472.987, 439.064, 655.82, 5.225, 8.648, 
  0.83, 4855., 71.858, 32468., 480.55, "", "", "", "", 115536., "", "", 1.71, 
  230280., 3.408, 0.108, 9.3, "people tested", "", "", "", "", "", "", "", 
  "", "", 78.7, 6.7564251*^7, 122.578, 42., 19.718, 13.079, 38605.671, "", 
  86.06, 4.77, 30.1, 35.6, "", 5.98, 82.66, 0.901}, 
 {"FRA", "Europe", "France", "2020-11-15", 2.033419*^6, 27192., 28040.714, 
  44613., 303., 589., 30096.078, 402.461, 415.023, 660.305, 4.485, 8.718, 
  0.82, 4880., 72.228, 33050., 489.164, 2635.519, 39.008, 16066.029, 237.789, 
  26585., "", "", 0.393, 229103., 3.391, 0.108, 9.3, "people tested", "", "", 
  "", "", "", "", "", "", "", 78.7, 6.7564251*^7, 122.578, 42., 19.718, 
  13.079, 38605.671, "", 86.06, 4.77, 30.1, 35.6, "", 5.98, 82.66, 0.901}, 
 {"FRA", "Europe", "France", "2020-11-16", 2.043469*^6, 10050., 26415.857, 
  45124., 511., 582., 30244.826, 148.747, 390.974, 667.868, 7.563, 8.614, 
  0.8, 4903., 72.568, 33466., 495.321, "", "", "", "", 312249., "", "", 
  4.622, 217913., 3.225, 0.102, 9.8, "people tested", "", "", "", "", "", "", 
  "", "", "", 78.7, 6.7564251*^7, 122.578, 42., 19.718, 13.079, 38605.671, 
  "", 86.06, 4.77, 30.1, 35.6, "", 5.98, 82.66, 0.901}, 
 {"FRA", "Europe", "France", "2020-11-17", 2.089071*^6, 45602., 29700., 
  46350., 1226., 581.286, 30919.769, 674.943, 439.582, 686.014, 18.146, 
  8.603, 0.79, 4838., 71.606, 33139., 490.481, "", "", "", "", 258576., "", 
  "", 3.827, 204802., 3.031, 0.097, 10.3, "people tested", "", "", "", "", 
  "", "", "", "", "", 78.7, 6.7564251*^7, 122.578, 42., 19.718, 13.079, 
  38605.671, "", 86.06, 4.77, 30.1, 35.6, "", 5.98, 82.66, 0.901}, 
 {"FRA", "Europe", "France", "2020-11-18", 2.117968*^6, 28897., 28627.286, 
  46781., 431., 596., 31347.465, 427.697, 423.705, 692.393, 6.379, 8.821, 
  0.77, 4759., 70.437, 32811., 485.627, "", "", "", "", 215399., "", "", 
  3.188, 228333., 3.379, 0.095, 10.5, "people tested", "", "", "", "", "", 
  "", "", "", "", 78.7, 6.7564251*^7, 122.578, 42., 19.718, 13.079, 
  38605.671, "", 86.06, 4.77, 30.1, 35.6, "", 5.98, 82.66, 0.901}, 
 {"FRA", "Europe", "France", "2020-11-19", 2.138704*^6, 20736., 26928.429, 
  47198., 417., 596.286, 31654.373, 306.908, 398.56, 698.565, 6.172, 8.825, 
  0.74, 4637., 68.631, 32314., 478.271, "", "", "", "", 236984., "", "", 
  3.508, 210681., 3.118, 0.09, 11.1, "people tested", "", "", "", "", "", "", 
  "", "", "", 78.7, 6.7564251*^7, 122.578, 42., 19.718, 13.079, 38605.671, 
  "", 86.06, 4.77, 30.1, 35.6, "", 5.98, 82.66, 0.901}, 
 {"FRA", "Europe", "France", "2020-11-20", 2.161968*^6, 23264., 26814., 
  48339., 1141., 626., 31998.697, 344.324, 396.867, 715.452, 16.888, 9.265, 
  0.73, 4566., 67.58, 31875., 471.773, "", "", "", "", 246998., "", "", 
  3.656, 201761., 2.986, 0.084, 11.9, "people tested", "", "", "", "", "", 
  "", "", "", "", 78.7, 6.7564251*^7, 122.578, 42., 19.718, 13.079, 
  38605.671, "", 86.06, 4.77, 30.1, 35.6, "", 5.98, 82.66, 0.901}, 
 {"FRA", "Europe", "France", "2020-11-21", 2.179638*^6, 17670., 24773., 
  48591., 252., 611.571, 32260.226, 261.529, 366.658, 719.182, 3.73, 9.052, 
  0.71, 4493., 66.5, 31365., 464.225, "", "", "", "", 105532., "", "", 1.562, 
  200332., 2.965, 0.082, 12.2, "people tested", "", "", "", "", "", "", "", 
  "", "", 78.7, 6.7564251*^7, 122.578, 42., 19.718, 13.079, 38605.671, "", 
  86.06, 4.77, 30.1, 35.6, "", 5.98, 82.66, 0.901}, 
 {"FRA", "Europe", "France", "2020-11-22", 2.192768*^6, 13130., 22764.143, 
  48805., 214., 598.857, 32454.559, 194.334, 336.926, 722.349, 3.167, 8.864, 
  0.7, 4491., 66.47, 31522., 466.549, 1931.978, 28.595, 12682.809, 187.715, 
  24564., "", "", 0.364, 200043., 2.961, 0.081, 12.3, "people tested", "", 
  "", "", "", "", "", "", "", "", 78.7, 6.7564251*^7, 122.578, 42., 19.718, 
  13.079, 38605.671, "", 86.06, 4.77, 30.1, 35.6, "", 5.98, 82.66, 0.901}, 
 {"FRA", "Europe", "France", "2020-11-23", 2.19783*^6, 5062., 22051.571, 
  49311., 506., 598.143, 32529.481, 74.921, 326.379, 729.839, 7.489, 8.853, 
  0.69, 4438., 65.686, 31449., 465.468, "", "", "", "", 257692., "", "", 
  3.814, 192249., 2.845, 0.075, 13.3, "people tested", "", "", "", "", "", 
  "", "", "", "", 78.7, 6.7564251*^7, 122.578, 42., 19.718, 13.079, 
  38605.671, "", 86.06, 4.77, 30.1, 35.6, "", 5.98, 82.66, 0.901}, 
 {"FRA", "Europe", "France", "2020-11-24", 2.207751*^6, 9921., 16954.286, 
  50322., 1011., 567.429, 32676.319, 146.838, 250.936, 744.802, 14.964, 
  8.398, 0.69, 4277., 63.303, 30594., 452.813, "", "", "", "", 214347., "", 
  "", 3.172, 185931., 2.752, 0.072, 13.9, "people tested", "", "", "", "", 
  "", "", "", "", "", 78.7, 6.7564251*^7, 122.578, 42., 19.718, 13.079, 
  38605.671, "", 86.06, 4.77, 30.1, 35.6, "", 5.98, 82.66, 0.901}, 
 {"FRA", "Europe", "France", "2020-11-25", 2.224505*^6, 16754., 15219.571, 
  50710., 388., 561.286, 32924.29, 247.971, 225.261, 750.545, 5.743, 8.307, 
  0.69, 4136., 61.216, 29944., 443.193, "", "", "", "", 194890., "", "", 
  2.885, 183001., 2.709, 0.069, 14.5, "people tested", "", "", "", "", "", 
  "", "", "", "", 78.7, 6.7564251*^7, 122.578, 42., 19.718, 13.079, 
  38605.671, "", 86.06, 4.77, 30.1, 35.6, "", 5.98, 82.66, 0.901}, 
 {"FRA", "Europe", "France", "2020-11-26", 2.237506*^6, 13001., 14114.571, 
  51041., 331., 549., 33116.714, 192.424, 208.906, 755.444, 4.899, 8.126, 
  0.69, 4006., 59.292, 29282., 433.395, "", "", "", "", 208216., "", "", 
  3.082, 178891., 2.648, 0.067, 14.9, "people tested", "", "", "", "", "", 
  "", "", "", "", 78.7, 6.7564251*^7, 122.578, 42., 19.718, 13.079, 
  38605.671, "", 86.06, 4.77, 30.1, 35.6, "", 5.98, 82.66, 0.901}, 
 {"FRA", "Europe", "France", "2020-11-27", 2.25028*^6, 12774., 12616., 
  52000., 959., 523., 33305.779, 189.064, 186.726, 769.638, 14.194, 7.741, 
  0.7, 3871., 57.294, 28620., 423.597, "", "", "", "", 220698., "", "", 
  3.266, 175134., 2.592, 0.065, 15.4, "people tested", "", "", "", "", "", 
  "", "", "", "", 78.7, 6.7564251*^7, 122.578, 42., 19.718, 13.079, 
  38605.671, "", 86.06, 4.77, 30.1, 35.6, "", 5.98, 82.66, 0.901}, 
 {"FRA", "Europe", "France", "2020-11-28", 2.262757*^6, 12477., 11874.143, 
  52212., 212., 517.286, 33490.447, 184.669, 175.746, 772.776, 3.138, 7.656, 
  0.71, 3765., 55.725, 28139., 416.478, "", "", "", "", 99512., "", "", 
  1.473, 174274., 2.579, 0.064, 15.6, "people tested", "", "", "", "", "", 
  "", "", "", "", 75., 6.7564251*^7, 122.578, 42., 19.718, 13.079, 38605.671, 
  "", 86.06, 4.77, 30.1, 35.6, "", 5.98, 82.66, 0.901}, 
 {"FRA", "Europe", "France", "2020-11-29", 2.27252*^6, 9763., 11393.143, 
  52410., 198., 515., 33634.947, 144.499, 168.627, 775.706, 2.931, 7.622, 
  0.73, 3744., 55.414, 28284., 418.624, 1267.578, 18.761, 8653.255, 128.074, 
  23774., "", "", 0.352, 174161., 2.578, 0.064, 15.6, "people tested", "", 
  "", "", "", "", "", "", "", "", 75., 6.7564251*^7, 122.578, 42., 19.718, 
  13.079, 38605.671, "", 86.06, 4.77, 30.1, 35.6, "", 5.98, 82.66, 0.901}, 
 {"FRA", "Europe", "France", "2020-11-30", 2.276874*^6, 4354., 11292., 
  52819., 409., 501.143, 33699.389, 64.442, 167.13, 781.76, 6.053, 7.417, 
  0.74, 3739., 55.34, 28229., 417.81, "", "", "", "", 239369., "", "", 3.543, 
  171544., 2.539, 0.064, 15.6, "people tested", "", "", "", "", "", "", "", 
  "", "", 75., 6.7564251*^7, 122.578, 42., 19.718, 13.079, 38605.671, "", 
  86.06, 4.77, 30.1, 35.6, "", 5.98, 82.66, 0.901}, 
 {"FRA", "Europe", "France", "2020-12-01", 2.285238*^6, 8364., 11069.571, 
  53596., 777., 467.714, 33823.183, 123.793, 163.838, 793.26, 11.5, 6.923, 
  0.75, 3594., 53.194, 27611., 408.663, "", "", "", "", 199683., "", "", 
  2.955, 169449., 2.508, 0.064, 15.6, "people tested", "", "", "", "", "", 
  "", "", "", "", 75., 6.7564251*^7, 122.578, 42., 19.718, 13.079, 38605.671, 
  "", 86.06, 4.77, 30.1, 35.6, "", 5.98, 82.66, 0.901}, 
 {"FRA", "Europe", "France", "2020-12-02", 2.299466*^6, 14228., 10708.714, 
  53907., 311., 456.714, 34033.767, 210.585, 158.497, 797.863, 4.603, 6.76, 
  0.77, 3478., 51.477, 26986., 399.412, "", "", "", "", 180924., "", "", 
  2.678, 167454., 2.478, 0.063, 15.9, "people tested", "", "", "", "", "", 
  "", "", "", "", 75., 6.7564251*^7, 122.578, 42., 19.718, 13.079, 38605.671, 
  "", 86.06, 4.77, 30.1, 35.6, "", 5.98, 82.66, 0.901}, 
 {"FRA", "Europe", "France", "2020-12-03", 2.312253*^6, 12787., 10678.143, 
  54231., 324., 455.714, 34223.024, 189.257, 158.044, 802.658, 4.795, 6.745, 
  0.79, 3415., 50.544, 26675., 394.809, "", "", "", "", 200341., "", "", 
  2.965, 166329., 2.462, 0.063, 15.9, "people tested", "", "", "", "", "", 
  "", "", "", "", 75., 6.7564251*^7, 122.578, 42., 19.718, 13.079, 38605.671, 
  "", 86.06, 4.77, 30.1, 35.6, "", 5.98, 82.66, 0.901}, 
 {"FRA", "Europe", "France", "2020-12-04", 2.323764*^6, 11511., 10497.714, 
  54861., 630., 408.714, 34393.395, 170.371, 155.374, 811.983, 9.324, 6.049, 
  0.82, 3283., 48.591, 26283., 389.007, "", "", "", "", 218844., "", "", 
  3.239, 166064., 2.458, 0.063, 15.9, "people tested", "", "", "", "", "", 
  "", "", "", "", 75., 6.7564251*^7, 122.578, 42., 19.718, 13.079, 38605.671, 
  "", 86.06, 4.77, 30.1, 35.6, "", 5.98, 82.66, 0.901}, 
 {"FRA", "Europe", "France", "2020-12-05", 2.336646*^6, 12882., 10555.571, 
  55073., 212., 408.714, 34584.058, 190.663, 156.23, 815.12, 3.138, 6.049, 
  0.84, 3220., 47.658, 26040., 385.411, "", "", "", "", 105209., "", "", 
  1.557, 166878., 2.47, 0.063, 15.9, "people tested", "", "", "", "", "", "", 
  "", "", "", 75., 6.7564251*^7, 122.578, 42., 19.718, 13.079, 38605.671, "", 
  86.06, 4.77, 30.1, 35.6, "", 5.98, 82.66, 0.901}, 
 {"FRA", "Europe", "France", "2020-12-06", 2.347595*^6, 10949., 10725., 
  55247., 174., 405.286, 34746.112, 162.053, 158.738, 817.696, 2.575, 5.999, 
  0.86, 3210., 47.51, 26262., 388.697, 1077.893, 15.954, 8118.323, 120.157, 
  26391., "", "", 0.391, 167252., 2.475, 0.063, 15.9, "people tested", "", 
  "", "", "", "", "", "", "", "", 75., 6.7564251*^7, 122.578, 42., 19.718, 
  13.079, 38605.671, "", 86.06, 4.77, 30.1, 35.6, "", 5.98, 82.66, 0.901}, 
 {"FRA", "Europe", "France", "2020-12-07", 2.351006*^6, 3411., 10590.286, 
  55613., 366., 399.143, 34796.597, 50.485, 156.744, 823.113, 5.417, 5.908, 
  0.88, 3188., 47.185, 26333., 389.748, "", "", "", "", 257388., "", "", 
  3.81, 169826., 2.514, 0.064, 15.6, "people tested", "", "", "", "", "", "", 
  "", "", "", 75., 6.7564251*^7, 122.578, 42., 19.718, 13.079, 38605.671, "", 
  86.06, 4.77, 30.1, 35.6, "", 5.98, 82.66, 0.901}, 
 {"FRA", "Europe", "France", "2020-12-08", 2.365043*^6, 14037., 11400.714, 
  56451., 838., 407.857, 35004.355, 207.758, 168.739, 835.516, 12.403, 6.037, 
  0.9, 3078., 45.557, 25882., 383.072, "", "", "", "", 225379., "", "", 
  3.336, 173497., 2.568, 0.063, 15.9, "people tested", "", "", "", "", "", 
  "", "", "", "", 75., 6.7564251*^7, 122.578, 42., 19.718, 13.079, 38605.671, 
  "", 86.06, 4.77, 30.1, 35.6, "", 5.98, 82.66, 0.901}, 
 {"FRA", "Europe", "France", "2020-12-09", 2.379718*^6, 14675., 11464.571, 
  56748., 297., 405.857, 35221.555, 217.201, 169.684, 839.912, 4.396, 6.007, 
  0.92, 3031., 44.861, 25526., 377.803, "", "", "", "", 207106., "", "", 
  3.065, 177237., 2.623, 0.063, 15.9, "people tested", "", "", "", "", "", 
  "", "", "", "", 75., 6.7564251*^7, 122.578, 42., 19.718, 13.079, 38605.671, 
  "", 86.06, 4.77, 30.1, 35.6, "", 5.98, 82.66, 0.901}, 
 {"FRA", "Europe", "France", "2020-12-10", 2.39359*^6, 13872., 11619.571, 
  57044., 296., 401.857, 35426.871, 205.316, 171.978, 844.293, 4.381, 5.948, 
  0.93, 2949., 43.647, 25199., 372.964, "", "", "", "", 226586., "", "", 
  3.354, 180986., 2.679, 0.062, 16.1, "people tested", "", "", "", "", "", 
  "", "", "", "", 75., 6.7564251*^7, 122.578, 42., 19.718, 13.079, 38605.671, 
  "", 86.06, 4.77, 30.1, 35.6, "", 5.98, 82.66, 0.901}, 
 {"FRA", "Europe", "France", "2020-12-11", 2.407079*^6, 13489., 11902.143, 
  57672., 628., 401.571, 35626.518, 199.647, 176.16, 853.587, 9.295, 5.944, 
  0.95, 2874., 42.537, 24943., 369.175, "", "", "", "", 252494., "", "", 
  3.737, 185793., 2.75, 0.062, 16.1, "people tested", "", "", "", "", "", "", 
  "", "", "", 75., 6.7564251*^7, 122.578, 42., 19.718, 13.079, 38605.671, "", 
  86.06, 4.77, 30.1, 35.6, "", 5.98, 82.66, 0.901}, 
 {"FRA", "Europe", "France", "2020-12-12", 2.421026*^6, 13947., 12054.286, 
  57865., 193., 398.857, 35832.944, 206.426, 178.412, 856.444, 2.857, 5.903, 
  0.96, 2851., 42.197, 24948., 369.249, "", "", "", "", 133181., "", "", 
  1.971, 189789., 2.809, 0.061, 16.4, "people tested", "", "", "", "", "", 
  "", "", "", "", 75., 6.7564251*^7, 122.578, 42., 19.718, 13.079, 38605.671, 
  "", 86.06, 4.77, 30.1, 35.6, "", 5.98, 82.66, 0.901}, 
 {"FRA", "Europe", "France", "2020-12-13", 2.432559*^6, 11533., 12137.714, 
  58015., 150., 395.429, 36003.64, 170.697, 179.647, 858.664, 2.22, 5.853, 
  0.98, 2861., 42.345, 25207., 373.082, 1118.038, 16.548, 8181.551, 121.093, 
  34378., "", "", 0.509, 190930., 2.826, 0.061, 16.4, "people tested", "", 
  "", "", "", "", "", "", "", "", 75., 6.7564251*^7, 122.578, 42., 19.718, 
  13.079, 38605.671, "", 86.06, 4.77, 30.1, 35.6, "", 5.98, 82.66, 0.901}, 
 {"FRA", "Europe", "France", "2020-12-14", 2.435751*^6, 3192., 12106.429, 
  58391., 376., 396.857, 36050.884, 47.244, 179.184, 864.229, 5.565, 5.874, 
  0.99, 2896., 42.863, 25449., 376.664, "", "", "", "", 329819., "", "", 
  4.882, 201278., 2.979, 0.061, 16.4, "people tested", "", "", "", "", "", 
  "", "", "", "", 75., 6.7564251*^7, 122.578, 42., 19.718, 13.079, 38605.671, 
  "", 86.06, 4.77, 30.1, 35.6, "", 5.98, 82.66, 0.901}, 
 {"FRA", "Europe", "France", "2020-12-15", 2.447406*^6, 11655., 11766.143, 
  59182., 791., 390.143, 36223.387, 172.502, 174.147, 875.937, 11.707, 5.774, 
  1., 2871., 42.493, 25207., 373.082, "", "", "", "", 314148., "", "", 4.65, 
  213959., 3.167, 0.059, 16.9, "people tested", "", "", "", "", "", "", "", 
  "", "", 63.89, 6.7564251*^7, 122.578, 42., 19.718, 13.079, 38605.671, "", 
  86.06, 4.77, 30.1, 35.6, "", 5.98, 82.66, 0.901}, 
 {"FRA", "Europe", "France", "2020-12-16", 2.465126*^6, 17720., 12201.143, 
  59472., 290., 389.143, 36485.656, 262.269, 180.586, 880.229, 4.292, 5.76, 
  1.02, 2840., 42.034, 25282., 374.192, "", "", "", "", 337095., "", "", 
  4.989, 232529., 3.442, 0.056, 17.9, "people tested", "", "", "", "", "", 
  "", "", "", "", 63.89, 6.7564251*^7, 122.578, 42., 19.718, 13.079, 
  38605.671, "", 86.06, 4.77, 30.1, 35.6, "", 5.98, 82.66, 0.901}, 
 {"FRA", "Europe", "France", "2020-12-17", 2.483524*^6, 18398., 12847.714, 
  59733., 261., 384.143, 36757.959, 272.304, 190.156, 884.092, 3.863, 5.686, 
  1.03, 2798., 41.412, 25149., 372.223, "", "", "", "", 399342., "", "", 
  5.911, 257208., 3.807, 0.052, 19.2, "people tested", "", "", "", "", "", 
  "", "", "", "", 63.89, 6.7564251*^7, 122.578, 42., 19.718, 13.079, 
  38605.671, "", 86.06, 4.77, 30.1, 35.6, "", 5.98, 82.66, 0.901}, 
 {"FRA", "Europe", "France", "2020-12-18", 2.499529*^6, 16005., 13207.143, 
  60345., 612., 381.857, 36994.845, 236.886, 195.475, 893.15, 9.058, 5.652, 
  1.03, 2764., 40.909, 24945., 369.204, "", "", "", "", 507411., "", "", 
  7.51, 293625., 4.346, 0.047, 21.3, "people tested", "", "", "", "", "", "", 
  "", "", "", 63.89, 6.7564251*^7, 122.578, 42., 19.718, 13.079, 38605.671, 
  "", 86.06, 4.77, 30.1, 35.6, "", 5.98, 82.66, 0.901}, 
 {"FRA", "Europe", "France", "2020-12-19", 2.516957*^6, 17428., 13704.429, 
  60534., 189., 381.286, 37252.792, 257.947, 202.835, 895.947, 2.797, 5.643, 
  1.04, 2718., 40.228, 24819., 367.339, "", "", "", "", 336141., "", "", 
  4.975, 322619., 4.775, 0.044, 22.7, "people tested", "", "", "", "", "", 
  "", "", "", "", 63.89, 6.7564251*^7, 122.578, 42., 19.718, 13.079, 
  38605.671, "", 86.06, 4.77, 30.1, 35.6, "", 5.98, 82.66, 0.901}, 
 {"FRA", "Europe", "France", "2020-12-20", 2.529756*^6, 12799., 13885.286, 
  60665., 131., 378.571, 37442.227, 189.434, 205.512, 897.886, 1.939, 5.603, 
  1.04, 2745., 40.628, 24961., 369.441, 1125.064, 16.652, 8341.127, 123.455, 
  118132., "", "", 1.748, 334584., 4.952, 0.043, 23.3, "people tested", "", 
  "", "", "", "", "", "", "", "", 63.89, 6.7564251*^7, 122.578, 42., 19.718, 
  13.079, 38605.671, "", 86.06, 4.77, 30.1, 35.6, "", 5.98, 82.66, 0.901}, 
 {"FRA", "Europe", "France", "2020-12-21", 2.535716*^6, 5960., 14280.714, 
  61019., 354., 375.429, 37530.439, 88.212, 211.365, 903.126, 5.239, 5.557, 
  1.04, 2737., 40.51, 25201., 372.993, "", "", "", "", 679764., "", "", 
  10.061, 384576., 5.692, 0.038, 26.3, "people tested", "", "", "", "", "", 
  "", "", "", "", 63.89, 6.7564251*^7, 122.578, 42., 19.718, 13.079, 
  38605.671, "", 86.06, 4.77, 30.1, 35.6, "", 5.98, 82.66, 0.901}, 
 {"FRA", "Europe", "France", "2020-12-22", 2.547577*^6, 11861., 14310.143, 
  61821., 802., 377., 37705.99, 175.551, 211.801, 914.996, 11.87, 5.58, 1.03, 
  2719., 40.243, 24932., 369.012, "", "", "", "", 741856., "", "", 10.98, 
  445677., 6.596, 0.034, 29.4, "people tested", "", "", "", "", "", "", "", 
  "", "", 63.89, 6.7564251*^7, 122.578, 42., 19.718, 13.079, 38605.671, "", 
  86.06, 4.77, 30.1, 35.6, "", 5.98, 82.66, 0.901}, 
 {"FRA", "Europe", "France", "2020-12-23", 2.562615*^6, 15038., 13927., 
  62098., 277., 375.143, 37928.564, 222.573, 206.13, 919.096, 4.1, 5.552, 
  1.03, 2701., 39.977, 24852., 367.828, "", "", "", "", 734785., "", "", 
  10.875, 502490., 7.437, 0.03, 33.3, "people tested", "", "", "", "", "", 
  "", "", "", "", 63.89, 6.7564251*^7, 122.578, 42., 19.718, 13.079, 
  38605.671, "", 86.06, 4.77, 30.1, 35.6, "", 5.98, 82.66, 0.901}, 
 {"FRA", "Europe", "France", "2020-12-24", 2.584333*^6, 21718., 14401.286, 
  62389., 291., 379.429, 38250.006, 321.442, 213.149, 923.403, 4.307, 5.616, 
  1.04, 2643., 39.118, 24607., 364.201, "", "", "", "", 505992., "", "", 
  7.489, 517726., 7.663, 0.028, 35.7, "people tested", "", "", "", "", "", 
  "", "", "", "", 63.89, 6.7564251*^7, 122.578, 42., 19.718, 13.079, 
  38605.671, "", 86.06, 4.77, 30.1, 35.6, "", 5.98, 82.66, 0.901}, 
 {"FRA", "Europe", "France", "2020-12-25", 2.604595*^6, 20262., 15009.429, 
  62548., 159., 314.714, 38549.898, 299.892, 222.15, 925.756, 2.353, 4.658, 
  1.03, 2616., 38.719, 24359., 360.531, "", "", "", "", 38767., "", "", 
  0.574, 450777., 6.672, 0.027, 37., "people tested", "", "", "", "", "", "", 
  "", "", "", 63.89, 6.7564251*^7, 122.578, 42., 19.718, 13.079, 38605.671, 
  "", 86.06, 4.77, 30.1, 35.6, "", 5.98, 82.66, 0.901}, 
 {"FRA", "Europe", "France", "2020-12-26", 2.607688*^6, 3093., 12961.571, 
  62694., 146., 308.571, 38595.677, 45.779, 191.841, 927.917, 2.161, 4.567, 
  1.03, 2640., 39.074, 24444., 361.789, "", "", "", "", 222810., "", "", 
  3.298, 434587., 6.432, 0.028, 35.7, "people tested", "", "", "", "", "", 
  "", "", "", "", 63.89, 6.7564251*^7, 122.578, 42., 19.718, 13.079, 
  38605.671, "", 86.06, 4.77, 30.1, 35.6, "", 5.98, 82.66, 0.901}, 
 {"FRA", "Europe", "France", "2020-12-27", 2.61651*^6, 8822., 12393.429, 
  62867., 173., 314.571, 38726.249, 130.572, 183.432, 930.477, 2.561, 4.656, 
  1.04, 2650., 39.222, 24620., 364.394, 1076.89, 15.939, 7275.278, 107.679, 
  48016., "", "", 0.711, 424570., 6.284, 0.028, 35.7, "people tested", 20., 
  20., "", "", "", 0., 0., "", "", 63.89, 6.7564251*^7, 122.578, 42., 19.718, 
  13.079, 38605.671, "", 86.06, 4.77, 30.1, 35.6, "", 5.98, 82.66, 0.901}, 
 {"FRA", "Europe", "France", "2020-12-28", 2.619616*^6, 3106., 11985.714, 
  63235., 368., 316.571, 38772.22, 45.971, 177.397, 935.924, 5.447, 4.685, 
  1.05, 2694., 39.873, 24645., 364.764, "", "", "", "", 397738., "", "", 
  5.887, 384281., 5.688, 0.032, 31.2, "people tested", 89., 89., "", 69., 
  69., 0., 0., "", 1., 63.89, 6.7564251*^7, 122.578, 42., 19.718, 13.079, 
  38605.671, "", 86.06, 4.77, 30.1, 35.6, "", 5.98, 82.66, 0.901}, 
 {"FRA", "Europe", "France", "2020-12-29", 2.63111*^6, 11494., 11933.286, 
  64204., 969., 340.429, 38942.339, 170.12, 176.621, 950.266, 14.342, 5.039, 
  1.07, 2666., 39.459, 24743., 366.214, "", "", "", "", 366121., "", "", 
  5.419, 330604., 4.893, 0.037, 27., "people tested", 197., 197., "", 108., 
  88., 0., 0., "", 1., 63.89, 6.7564251*^7, 122.578, 42., 19.718, 13.079, 
  38605.671, "", 86.06, 4.77, 30.1, 35.6, "", 5.98, 82.66, 0.901}, 
 {"FRA", "Europe", "France", "2020-12-30", 2.657624*^6, 26514., 13572.714, 
  64508., 304., 344.286, 39334.766, 392.426, 200.886, 954.765, 4.499, 5.096, 
  1.09, 2652., 39.252, 24560., 363.506, "", "", "", "", 399554., "", "", 
  5.914, 282714., 4.184, 0.045, 22.2, "people tested", 318., 318., "", 121., 
  99., 0., 0., "", 1., 63.89, 6.7564251*^7, 122.578, 42., 19.718, 13.079, 
  38605.671, "", 86.06, 4.77, 30.1, 35.6, "", 5.98, 82.66, 0.901}, 
 {"FRA", "Europe", "France", "2020-12-31", 2.677666*^6, 20042., 13333.286, 
  64759., 251., 338.571, 39631.402, 296.636, 197.342, 958.48, 3.715, 5.011, 
  1.09, 2625., 38.852, 24407., 361.241, "", "", "", "", 337208., "", "", 
  4.991, 258602., 3.827, 0.051, 19.6, "people tested", 403., 403., "", 85., 
  96., 0., 0., "", 1., 63.89, 6.7564251*^7, 122.578, 42., 19.718, 13.079, 
  38605.671, "", 86.06, 4.77, 30.1, 35.6, "", 5.98, 82.66, 0.901}, 
 {"FRA", "Europe", "France", "2021-01-01", 2.697014*^6, 19348., 13202.714, 
  64892., 133., 334.857, 39917.767, 286.364, 195.41, 960.449, 1.968, 4.956, 
  1.09, 2609., 38.615, 24263., 359.11, "", "", "", "", 33219., "", "", 0.492, 
  257809., 3.816, 0.051, 19.6, "people tested", 471., 471., "", 68., 90., 0., 
  0., "", 1., 63.89, 6.7564251*^7, 122.578, 42., 19.718, 13.079, 38605.671, 
  "", 86.06, 4.77, 30.1, 35.6, "", 5.98, 82.66, 0.901}, 
 {"FRA", "Europe", "France", "2021-01-02", 2.70048*^6, 3466., 13256., 65048., 
  156., 336.286, 39969.066, 51.299, 196.198, 962.758, 2.309, 4.977, 1.09, 
  2632., 38.956, 24458., 361.996, "", "", "", "", 229971., "", "", 3.404, 
  258832., 3.831, 0.053, 18.9, "people tested", 558., 558., "", 87., 90., 0., 
  0., "", 1., 63.89, 6.7564251*^7, 122.578, 42., 19.718, 13.079, 38605.671, 
  "", 86.06, 4.77, 30.1, 35.6, "", 5.98, 82.66, 0.901}, 
 {"FRA", "Europe", "France", "2021-01-03", 2.712975*^6, 12495., 13780.714, 
  65164., 116., 328.143, 40154.001, 184.935, 203.965, 964.475, 1.717, 4.857, 
  1.1, 2665., 39.444, 24780., 366.762, 1095.958, 16.221, 7168.893, 106.105, 
  47173., "", "", 0.698, 258712., 3.829, 0.053, 18.9, "people tested", 648., 
  648., "", 90., 90., 0., 0., "", 1., 63.89, 6.7564251*^7, 122.578, 42., 
  19.718, 13.079, 38605.671, "", 86.06, 4.77, 30.1, 35.6, "", 5.98, 82.66, 
  0.901}, {"FRA", "Europe", "France", "2021-01-04", 2.717059*^6, 4084., 
  13920.429, 65549., 385., 330.571, 40214.447, 60.446, 206.032, 970.173, 
  5.698, 4.893, 1.11, 2657., 39.326, 24962., 369.456, "", "", "", "", 
  427645., "", "", 6.329, 262984., 3.892, 0.056, 17.9, "people tested", 
  2125., 2125., "", 1477., 291., 0., 0., "", 4., 63.89, 6.7564251*^7, 
  122.578, 42., 19.718, 13.079, 38605.671, "", 86.06, 4.77, 30.1, 35.6, "", 
  5.98, 82.66, 0.901}, {"FRA", "Europe", "France", "2021-01-05", 2.737884*^6, 
  20825., 15253.429, 66417., 868., 316.143, 40522.672, 308.225, 225.762, 
  983.02, 12.847, 4.679, 1.13, 2616., 38.719, 24871., 368.109, "", "", "", 
  "", 344235., "", "", 5.095, 259858., 3.846, 0.058, 17.2, "people tested", 
  7519., 7519., "", 5394., 1046., 0.01, 0.01, "", 15., 63.89, 6.7564251*^7, 
  122.578, 42., 19.718, 13.079, 38605.671, "", 86.06, 4.77, 30.1, 35.6, "", 
  5.98, 82.66, 0.901}, {"FRA", "Europe", "France", "2021-01-06", 2.763116*^6, 
  25232., 15070.286, 66699., 282., 313., 40896.124, 373.452, 223.051, 
  987.194, 4.174, 4.633, 1.13, 2607., 38.585, 24708., 365.696, "", "", "", 
  "", 312996., "", "", 4.633, 247492., 3.663, 0.061, 16.4, "people tested", 
  18813., 18813., "", 11294., 2642., 0.03, 0.03, "", 39., 63.89, 
  6.7564251*^7, 122.578, 42., 19.718, 13.079, 38605.671, "", 86.06, 4.77, 
  30.1, 35.6, "", 5.98, 82.66, 0.901}, {"FRA", "Europe", "France", 
  "2021-01-07", 2.784883*^6, 21767., 15316.714, 66975., 276., 316.571, 
  41218.292, 322.167, 226.698, 991.279, 4.085, 4.685, 1.13, 2573., 38.082, 
  24488., 362.44, "", "", "", "", 326630., "", "", 4.834, 245981., 3.641, 
  0.063, 15.9, "people tested", 47367., 47367., "", 28554., 6709., 0.07, 
  0.07, "", 99., 63.89, 6.7564251*^7, 122.578, 42., 19.718, 13.079, 
  38605.671, "", 86.06, 4.77, 30.1, 35.6, "", 5.98, 82.66, 0.901}, 
 {"FRA", "Europe", "France", "2021-01-08", 2.804743*^6, 19860., 15389.857, 
  67566., 591., 382., 41512.234, 293.942, 227.781, 1000.026, 8.747, 5.654, 
  1.13, 2606., 38.571, 24377., 360.797, "", "", "", "", 350028., "", "", 
  5.181, 291240., 4.311, 0.063, 15.9, "people tested", 83600., 83600., "", 
  36233., 11876., 0.12, 0.12, "", 176., 63.89, 6.7564251*^7, 122.578, 42., 
  19.718, 13.079, 38605.671, "", 86.06, 4.77, 30.1, 35.6, "", 5.98, 82.66, 
  0.901}, {"FRA", "Europe", "France", "2021-01-09", 2.82492*^6, 20177., 
  17777.143, 67734., 168., 383.714, 41810.868, 298.634, 263.115, 1002.512, 
  2.487, 5.679, 1.13, 2600., 38.482, 24240., 358.77, "", "", "", "", 188814., 
  "", "", 2.795, 285360., 4.224, 0.063, 15.9, "people tested", 94517., 
  94517., "", 10917., 13423., 0.14, 0.14, "", 199., 63.89, 6.7564251*^7, 
  122.578, 42., 19.718, 13.079, 38605.671, "", 86.06, 4.77, 30.1, 35.6, "", 
  5.98, 82.66, 0.901}, {"FRA", "Europe", "France", "2021-01-10", 2.840864*^6, 
  15944., 18269.857, 67885., 151., 388.714, 42046.851, 235.983, 270.407, 
  1004.747, 2.235, 5.753, 1.12, 2620., 38.778, 24526., 363.003, 1349.876, 
  19.979, 8479.628, 125.505, 42285., "", "", 0.626, 284662., 4.213, 0.063, 
  15.9, "people tested", 100136., 100136., "", 5619., 14213., 0.15, 0.15, "", 
  210., 63.89, 6.7564251*^7, 122.578, 42., 19.718, 13.079, 38605.671, "", 
  86.06, 4.77, 30.1, 35.6, "", 5.98, 82.66, 0.901}, 
 {"FRA", "Europe", "France", "2021-01-11", 2.84468*^6, 3816., 18231.571, 
  68197., 312., 378.286, 42103.331, 56.48, 269.841, 1009.365, 4.618, 5.599, 
  1.11, 2666., 39.459, 24812., 367.236, "", "", "", "", 396962., "", "", 
  5.875, 280279., 4.148, 0.063, 15.9, "people tested", 139108., 139108., "", 
  38972., 19569., 0.21, 0.21, "", 290., 63.89, 6.7564251*^7, 122.578, 42., 
  19.718, 13.079, 38605.671, "", 86.06, 4.77, 30.1, 35.6, "", 5.98, 82.66, 
  0.901}, {"FRA", "Europe", "France", "2021-01-12", 2.86436*^6, 19680., 
  18068., 68939., 742., 360.286, 42394.609, 291.278, 267.42, 1020.347, 
  10.982, 5.332, 1.11, 2678., 39.636, 24703., 365.622, "", "", "", "", 
  337656., "", "", 4.998, 279339., 4.134, 0.063, 15.9, "people tested", 
  199952., 199952., "", 60844., 27490., 0.3, 0.3, "", 407., 63.89, 
  6.7564251*^7, 122.578, 42., 19.718, 13.079, 38605.671, "", 86.06, 4.77, 
  30.1, 35.6, "", 5.98, 82.66, 0.901}, {"FRA", "Europe", "France", 
  "2021-01-13", 2.888292*^6, 23932., 17882.286, 69168., 229., 352.714, 
  42748.82, 354.211, 264.671, 1023.737, 3.389, 5.22, 1.11, 2701., 39.977, 
  24735., 366.096, "", "", "", "", 312625., "", "", 4.627, 279286., 4.134, 
  0.063, 15.9, "people tested", 263697., 263697., "", 63745., 34983., 0.39, 
  0.39, "", 518., 63.89, 6.7564251*^7, 122.578, 42., 19.718, 13.079, 
  38605.671, "", 86.06, 4.77, 30.1, 35.6, "", 5.98, 82.66, 0.901}, 
 {"FRA", "Europe", "France", "2021-01-14", 2.909723*^6, 21431., 17834.286, 
  69452., 284., 353.857, 43066.014, 317.194, 263.96, 1027.94, 4.203, 5.237, 
  1.11, 2716., 40.199, 24983., 369.767, "", "", "", "", 322335., "", "", 
  4.771, 278672., 4.125, 0.063, 15.9, "people tested", 343544., 343544., "", 
  79847., 42311., 0.51, 0.51, "", 626., 63.89, 6.7564251*^7, 122.578, 42., 
  19.718, 13.079, 38605.671, "", 86.06, 4.77, 30.1, 35.6, "", 5.98, 82.66, 
  0.901}, {"FRA", "Europe", "France", "2021-01-15", 2.93104*^6, 21317., 
  18042.429, 70088., 636., 360.286, 43381.521, 315.507, 267.041, 1037.353, 
  9.413, 5.332, 1.1, 2730., 40.406, 25009., 370.151, "", "", "", "", 350021., 
  "", "", 5.181, 278671., 4.125, 0.064, 15.6, "people tested", 411012., 
  411012., "", 67468., 46773., 0.61, 0.61, "", 692., 63.89, 6.7564251*^7, 
  122.578, 42., 19.718, 13.079, 38605.671, "", 86.06, 4.77, 30.1, 35.6, "", 
  5.98, 82.66, 0.901}, {"FRA", "Europe", "France", "2021-01-16", 2.952449*^6, 
  21409., 18218.429, 70281., 193., 363.857, 43698.39, 316.869, 269.646, 
  1040.21, 2.857, 5.385, 1.1, 2731., 40.421, 24985., 369.796, "", "", "", "", 
  198230., "", "", 2.934, 280016., 4.144, 0.064, 15.6, "people tested", 
  430798., 430720., 78., 19786., 48040., 0.64, 0.64, 0., 711., 63.89, 
  6.7564251*^7, 122.578, 42., 19.718, 13.079, 38605.671, "", 86.06, 4.77, 
  30.1, 35.6, "", 5.98, 82.66, 0.901}, {"FRA", "Europe", "France", 
  "2021-01-17", 2.969091*^6, 16642., 18318.143, 70422., 141., 362.429, 
  43944.704, 246.314, 271.122, 1042.297, 2.087, 5.364, 1.1, 2766., 40.939, 
  25235., 373.496, 1370.952, 20.291, 9258.441, 137.032, 44619., "", "", 0.66, 
  280350., 4.149, 0.064, 15.6, "people tested", 441308., 441188., 120., 
  10510., 48739., 0.65, 0.65, 0., 721., 63.89, 6.7564251*^7, 122.578, 42., 
  19.718, 13.079, 38605.671, "", 86.06, 4.77, 30.1, 35.6, "", 5.98, 82.66, 
  0.901}, {"FRA", "Europe", "France", "2021-01-18", 2.972889*^6, 3798., 
  18315.571, 70826., 404., 375.571, 44000.917, 56.213, 271.084, 1048.276, 
  5.979, 5.559, 1.1, 2803., 41.486, 25584., 378.662, "", "", "", "", 397123., 
  "", "", 5.878, 280373., 4.15, 0.066, 15.2, "people tested", 525827., 
  525544., 283., 84519., 55246., 0.78, 0.78, 0., 818., 63.89, 6.7564251*^7, 
  122.578, 42., 19.718, 13.079, 38605.671, "", 86.06, 4.77, 30.1, 35.6, "", 
  5.98, 82.66, 0.901}, {"FRA", "Europe", "France", "2021-01-19", 2.996784*^6, 
  23895., 18917.714, 71482., 656., 363.286, 44354.58, 353.663, 279.996, 
  1057.986, 9.709, 5.377, 1.09, 2829., 41.871, 25532., 377.892, "", "", "", 
  "", 336768., "", "", 4.984, 280246., 4.148, 0.068, 14.7, "people tested", 
  654386., 653976., 410., 128559., 64919., 0.97, 0.97, 0., 961., 63.89, 
  6.7564251*^7, 122.578, 42., 19.718, 13.079, 38605.671, "", 86.06, 4.77, 
  30.1, 35.6, "", 5.98, 82.66, 0.901}, {"FRA", "Europe", "France", 
  "2021-01-20", 3.023661*^6, 26877., 19338.429, 71792., 310., 374.857, 
  44752.379, 397.799, 286.223, 1062.574, 4.588, 5.548, 1.09, 2842., 42.064, 
  25650., 379.639, "", "", "", "", 320195., "", "", 4.739, 281327., 4.164, 
  0.068, 14.7, "people tested", 789692., 789123., 569., 135306., 75142., 
  1.17, 1.17, 0., 1112., 63.89, 6.7564251*^7, 122.578, 42., 19.718, 13.079, 
  38605.671, "", 86.06, 4.77, 30.1, 35.6, "", 5.98, 82.66, 0.901}, 
 {"FRA", "Europe", "France", "2021-01-21", 3.046371*^6, 22710., 19521.143, 
  72139., 347., 383.857, 45088.504, 336.124, 288.927, 1067.71, 5.136, 5.681, 
  1.08, 2866., 42.419, 25699., 380.364, "", "", "", "", 339876., "", "", 
  5.03, 283833., 4.201, 0.069, 14.5, "people tested", 945170., 944466., 704., 
  155478., 85947., 1.4, 1.4, 0., 1272., 63.89, 6.7564251*^7, 122.578, 42., 
  19.718, 13.079, 38605.671, "", 86.06, 4.77, 30.1, 35.6, "", 5.98, 82.66, 
  0.901}, {"FRA", "Europe", "France", "2021-01-22", 3.069695*^6, 23324., 
  19807.857, 72788., 649., 385.714, 45433.716, 345.212, 293.171, 1077.315, 
  9.606, 5.709, 1.08, 2902., 42.952, 25872., 382.924, "", "", "", "", 
  382297., "", "", 5.658, 288444., 4.269, 0.068, 14.7, "people tested", 
  1.063942*^6, 1.063076*^6, 866., 118772., 93276., 1.57, 1.57, 0., 1381., 
  63.89, 6.7564251*^7, 122.578, 42., 19.718, 13.079, 38605.671, "", 86.06, 
  4.77, 30.1, 35.6, "", 5.98, 82.66, 0.901}, {"FRA", "Europe", "France", 
  "2021-01-23", 3.093619*^6, 23924., 20167.143, 73018., 230., 391., 
  45787.809, 354.093, 298.488, 1080.719, 3.404, 5.787, 1.08, 2886., 42.715, 
  25864., 382.806, "", "", "", "", 201342., "", "", 2.98, 288889., 4.276, 
  0.069, 14.5, "people tested", 1.1018*^6, 1.100884*^6, 916., 37858., 95857., 
  1.63, 1.63, 0., 1419., 63.89, 6.7564251*^7, 122.578, 42., 19.718, 13.079, 
  38605.671, "", 86.06, 4.77, 30.1, 35.6, "", 5.98, 82.66, 0.901}, 
 {"FRA", "Europe", "France", "2021-01-24", 3.112055*^6, 18436., 20423.429, 
  73190., 172., 395.429, 46060.675, 272.866, 302.282, 1083.265, 2.546, 5.853, 
  1.07, 2955., 43.736, 26357., 390.103, 1670.032, 24.718, 10666.526, 157.872, 
  42546., "", "", 0.63, 288592., 4.271, 0.069, 14.5, "people tested", 
  1.111189*^6, 1.110246*^6, 943., 9389., 95697., 1.64, 1.64, 0., 1416., 
  63.89, 6.7564251*^7, 122.578, 42., 19.718, 13.079, 38605.671, "", 86.06, 
  4.77, 30.1, 35.6, "", 5.98, 82.66, 0.901}, {"FRA", "Europe", "France", 
  "2021-01-25", 3.116355*^6, 4300., 20495.143, 73636., 446., 401.429, 
  46124.318, 63.643, 303.343, 1089.866, 6.601, 5.941, 1.06, 3031., 44.861, 
  26888., 397.962, "", "", "", "", 431063., "", "", 6.38, 293441., 4.343, 
  0.068, 14.7, "people tested", 1.189235*^6, 1.187074*^6, 2161., 78046., 
  94773., 1.76, 1.76, 0., 1403., 60.19, 6.7564251*^7, 122.578, 42., 19.718, 
  13.079, 38605.671, "", 86.06, 4.77, 30.1, 35.6, "", 5.98, 82.66, 0.901}, 
 {"FRA", "Europe", "France", "2021-01-26", 3.138498*^6, 22143., 20244.857, 
  74250., 614., 395.429, 46452.051, 327.732, 299.639, 1098.954, 9.088, 5.853, 
  1.06, 3071., 45.453, 27005., 399.694, "", "", "", "", 359201., "", "", 
  5.316, 296646., 4.391, 0.068, 14.7, "people tested", 1.291147*^6, 
  1.285876*^6, 5271., 101912., 90966., 1.91, 1.9, 0.01, 1346., 60.19, 
  6.7564251*^7, 122.578, 42., 19.718, 13.079, 38605.671, "", 86.06, 4.77, 
  30.1, 35.6, "", 5.98, 82.66, 0.901}, {"FRA", "Europe", "France", 
  "2021-01-27", 3.165449*^6, 26951., 20255.429, 74600., 350., 401.143, 
  46850.945, 398.894, 299.795, 1104.134, 5.18, 5.937, 1.06, 3097., 45.838, 
  27131., 401.559, "", "", "", "", 339921., "", "", 5.031, 299464., 4.432, 
  0.067, 14.9, "people tested", 1.402384*^6, 1.391516*^6, 10868., 111237., 
  87527., 2.08, 2.06, 0.02, 1295., 60.19, 6.7564251*^7, 122.578, 42., 19.718, 
  13.079, 38605.671, "", 86.06, 4.77, 30.1, 35.6, "", 5.98, 82.66, 0.901}, 
 {"FRA", "Europe", "France", "2021-01-28", 3.189405*^6, 23956., 20433.429, 
  74944., 344., 400.714, 47205.511, 354.566, 302.43, 1109.226, 5.091, 5.931, 
  1.05, 3101., 45.897, 27128., 401.514, "", "", "", "", 384735., "", "", 
  5.694, 305872., 4.527, 0.065, 15.4, "people tested", 1.539065*^6, 
  1.513837*^6, 25228., 136681., 84842., 2.28, 2.24, 0.04, 1256., 60.19, 
  6.7564251*^7, 122.578, 42., 19.718, 13.079, 38605.671, "", 86.06, 4.77, 
  30.1, 35.6, "", 5.98, 82.66, 0.901}, {"FRA", "Europe", "France", 
  "2021-01-29", 3.21264*^6, 23235., 20420.714, 75765., 821., 425.286, 
  47549.406, 343.895, 302.241, 1121.377, 12.151, 6.295, 1.05, 3120., 46.178, 
  27270., 403.616, "", "", "", "", 414021., "", "", 6.128, 310404., 4.594, 
  0.064, 15.6, "people tested", 1.647214*^6, 1.604694*^6, 42520., 108149., 
  83325., 2.44, 2.38, 0.06, 1233., 60.19, 6.7564251*^7, 122.578, 42., 19.718, 
  13.079, 38605.671, "", 86.06, 4.77, 30.1, 35.6, "", 5.98, 82.66, 0.901}, 
 {"FRA", "Europe", "France", "2021-01-30", 3.236685*^6, 24045., 20438., 
  76006., 241., 426.857, 47905.289, 355.883, 302.497, 1124.944, 3.567, 6.318, 
  1.04, 3103., 45.927, 27242., 403.201, "", "", "", "", 216809., "", "", 
  3.209, 312614., 4.627, 0.064, 15.6, "people tested", 1.680083*^6, 
  1.633338*^6, 46745., 32869., 82612., 2.49, 2.42, 0.07, 1223., 60.19, 
  6.7564251*^7, 122.578, 42., 19.718, 13.079, 38605.671, "", 86.06, 4.77, 
  30.1, 35.6, "", 5.98, 82.66, 0.901}, {"FRA", "Europe", "France", 
  "2021-01-31", 3.25592*^6, 19235., 20552.143, 76201., 195., 430.143, 
  48189.981, 284.692, 304.187, 1127.83, 2.886, 6.366, 1.04, 3148., 46.593, 
  27573., 408.1, 1755.34, 25.98, 10565.16, 156.372, 44476., "", "", 0.658, 
  312889., 4.631, 0.064, 15.6, "people tested", 1.68663*^6, 1.638206*^6, 
  48424., 6547., 82206., 2.5, 2.42, 0.07, 1217., 60.19, 6.7564251*^7, 
  122.578, 42., 19.718, 13.079, 38605.671, "", 86.06, 4.77, 30.1, 35.6, "", 
  5.98, 82.66, 0.901}, {"FRA", "Europe", "France", "2021-02-01", 3.260308*^6, 
  4388., 20564.714, 76657., 456., 431.571, 48254.927, 64.946, 304.373, 
  1134.579, 6.749, 6.388, 1.04, 3218., 47.629, 27874., 412.555, "", "", "", 
  "", 441380., "", "", 6.533, 314363., 4.653, 0.064, 15.6, "people tested", 
  1.759303*^6, 1.689751*^6, 69552., 72673., 81438., 2.6, 2.5, 0.1, 1205., 
  60.19, 6.7564251*^7, 122.578, 42., 19.718, 13.079, 38605.671, "", 86.06, 
  4.77, 30.1, 35.6, "", 5.98, 82.66, 0.901}, {"FRA", "Europe", "France", 
  "2021-02-02", 3.283645*^6, 23337., 20735.286, 77383., 726., 447.571, 
  48600.332, 345.405, 306.897, 1145.325, 10.745, 6.624, 1.03, 3270., 48.398, 
  28029., 414.85, "", "", "", "", 384641., "", "", 5.693, 317998., 4.707, 
  0.064, 15.6, "people tested", 1.864572*^6, 1.760452*^6, 104120., 105269., 
  81918., 2.76, 2.61, 0.15, 1212., 60.19, 6.7564251*^7, 122.578, 42., 19.718, 
  13.079, 38605.671, "", 86.06, 4.77, 30.1, 35.6, "", 5.98, 82.66, 0.901}, 
 {"FRA", "Europe", "France", "2021-02-03", 3.310051*^6, 26406., 20657.429, 
  77741., 358., 448.714, 48991.16, 390.828, 305.745, 1150.623, 5.299, 6.641, 
  1.03, 3267., 48.354, 27953., 413.725, "", "", "", "", 350023., "", "", 
  5.181, 319441., 4.728, 0.063, 15.9, "people tested", 1.972516*^6, 
  1.831436*^6, 141080., 107944., 81447., 2.92, 2.71, 0.21, 1205., 60.19, 
  6.7564251*^7, 122.578, 42., 19.718, 13.079, 38605.671, "", 86.06, 4.77, 
  30.1, 35.6, "", 5.98, 82.66, 0.901}, {"FRA", "Europe", "France", 
  "2021-02-04", 3.310071*^6, 20., 17238., 77741., 0., 399.571, 48991.456, 
  0.296, 255.135, 1150.623, 0., 5.914, 1.03, 3240., 47.954, 27766., 410.957, 
  "", "", "", "", 378658., "", "", 5.604, 318573., 4.715, 0.063, 15.9, 
  "people tested", 2.103138*^6, 1.911998*^6, 191140., 130622., 80582., 3.11, 
  2.83, 0.28, 1193., 60.19, 6.7564251*^7, 122.578, 42., 19.718, 13.079, 
  38605.671, "", 86.06, 4.77, 30.1, 35.6, "", 5.98, 82.66, 0.901}, 
 {"FRA", "Europe", "France", "2021-02-05", 3.355678*^6, 45607., 20434., 
  78749., 1008., 426.286, 49666.472, 675.017, 302.438, 1165.542, 14.919, 
  6.309, 1.04, 3235., 47.88, 27572., 408.086, "", "", "", "", 422266., "", 
  "", 6.25, 319750., 4.733, 0.061, 16.4, "people tested", 2.215595*^6, 
  1.979114*^6, 236481., 112457., 81197., 3.28, 2.93, 0.35, 1202., 60.19, 
  6.7564251*^7, 122.578, 42., 19.718, 13.079, 38605.671, "", 86.06, 4.77, 
  30.1, 35.6, "", 5.98, 82.66, 0.901}, {"FRA", "Europe", "France", 
  "2021-02-06", 3.376266*^6, 20588., 19940.143, 78940., 191., 419.143, 
  49971.19, 304.717, 295.129, 1168.369, 2.827, 6.204, 1.04, 3215., 47.584, 
  27327., 404.459, "", "", "", "", 222052., "", "", 3.287, 320499., 4.744, 
  0.061, 16.4, "people tested", 2.247319*^6, 2.000439*^6, 246880., 31724., 
  81034., 3.33, 2.96, 0.37, 1199., 60.19, 6.7564251*^7, 122.578, 42., 19.718, 
  13.079, 38605.671, "", 86.06, 4.77, 30.1, 35.6, "", 5.98, 82.66, 0.901}, 
 {"FRA", "Europe", "France", "2021-02-07", 3.395981*^6, 19715., 20008.714, 
  79111., 171., 415.714, 50262.986, 291.796, 296.144, 1170.9, 2.531, 6.153, 
  1.03, 3262., 48.28, 27652., 409.27, 1702.148, 25.193, 10636.418, 157.427, 
  43371., "", "", 0.642, 320342., 4.741, 0.06, 16.7, "people tested", 
  2.257183*^6, 2.005262*^6, 251921., 9864., 81508., 3.34, 2.97, 0.37, 1206., 
  60.19, 6.7564251*^7, 122.578, 42., 19.718, 13.079, 38605.671, "", 86.06, 
  4.77, 30.1, 35.6, "", 5.98, 82.66, 0.901}, {"FRA", "Europe", "France", 
  "2021-02-08", 3.400324*^6, 4343., 20002.286, 79571., 460., 416.286, 
  50327.266, 64.28, 296.048, 1177.709, 6.808, 6.161, 1.02, 3353., 49.627, 
  27995., 414.346, "", "", "", "", 427443., "", "", 6.326, 318351., 4.712, 
  0.059, 16.9, "people tested", 2.349002*^6, 2.051088*^6, 297914., 91819., 
  84243., 3.48, 3.04, 0.44, 1247., 60.19, 6.7564251*^7, 122.578, 42., 19.718, 
  13.079, 38605.671, "", 86.06, 4.77, 30.1, 35.6, "", 5.98, 82.66, 0.901}, 
 {"FRA", "Europe", "France", "2021-02-09", 3.41921*^6, 18886., 19366.429, 
  80295., 724., 416., 50606.792, 279.527, 286.637, 1188.424, 10.716, 6.157, 
  1.02, 3332., 49.316, 27634., 409.003, "", "", "", "", 379381., "", "", 
  5.615, 317599., 4.701, 0.058, 17.2, "people tested", 2.486311*^6, 
  2.11599*^6, 370321., 137309., 88820., 3.68, 3.13, 0.55, 1315., 60.19, 
  6.7564251*^7, 122.578, 42., 19.718, 13.079, 38605.671, "", 86.06, 4.77, 
  30.1, 35.6, "", 5.98, 82.66, 0.901}, {"FRA", "Europe", "France", 
  "2021-02-10", 3.444888*^6, 25678., 19262.429, 80591., 296., 407.143, 
  50986.845, 380.053, 285.098, 1192.805, 4.381, 6.026, 1.01, 3309., 48.976, 
  27417., 405.792, "", "", "", "", 345271., "", "", 5.11, 316920., 4.691, 
  0.057, 17.5, "people tested", 2.632237*^6, 2.185221*^6, 447016., 145926., 
  94246., 3.9, 3.23, 0.66, 1395., 60.19, 6.7564251*^7, 122.578, 42., 19.718, 
  13.079, 38605.671, "", 86.06, 4.77, 30.1, 35.6, "", 5.98, 82.66, 0.901}, 
 {"FRA", "Europe", "France", "2021-02-11", 3.465964*^6, 21076., 22270.429, 
  80951., 360., 458.571, 51298.785, 311.94, 329.619, 1198.134, 5.328, 6.787, 
  1.01, 3327., 49.242, 26963., 399.072, "", "", "", "", 363138., "", "", 
  5.375, 314703., 4.658, 0.056, 17.9, "people tested", 2.816942*^6, 
  2.270782*^6, 546160., 184705., 101972., 4.17, 3.36, 0.81, 1509., 60.19, 
  6.7564251*^7, 122.578, 42., 19.718, 13.079, 38605.671, "", 86.06, 4.77, 
  30.1, 35.6, "", 5.98, 82.66, 0.901}, {"FRA", "Europe", "France", 
  "2021-02-12", 3.486673*^6, 20709., 18713.571, 81596., 645., 406.714, 
  51605.293, 306.508, 276.974, 1207.68, 9.546, 6.02, 1.01, 3298., 48.813, 
  26424., 391.094, "", "", "", "", 402956., "", "", 5.964, 311945., 4.617, 
  0.055, 18.2, "people tested", 2.968908*^6, 2.348472*^6, 620436., 151966., 
  107616., 4.39, 3.48, 0.92, 1593., 60.19, 6.7564251*^7, 122.578, 42., 
  19.718, 13.079, 38605.671, "", 86.06, 4.77, 30.1, 35.6, "", 5.98, 82.66, 
  0.901}, {"FRA", "Europe", "France", "2021-02-13", 3.507904*^6, 21231., 
  18805.429, 81795., 199., 407.857, 51919.528, 314.234, 278.334, 1210.625, 
  2.945, 6.037, 1.01, 3294., 48.754, 26196., 387.72, "", "", "", "", 216134., 
  "", "", 3.199, 311099., 4.604, 0.054, 18.5, "people tested", 3.010057*^6, 
  2.370129*^6, 639928., 41149., 108963., 4.46, 3.51, 0.95, 1613., 60.19, 
  6.7564251*^7, 122.578, 42., 19.718, 13.079, 38605.671, "", 86.06, 4.77, 
  30.1, 35.6, "", 5.98, 82.66, 0.901}, {"FRA", "Europe", "France", 
  "2021-02-14", 3.52445*^6, 16546., 18352.714, 81962., 167., 407.286, 
  52164.421, 244.893, 271.634, 1213.097, 2.472, 6.028, 1.02, 3299., 48.828, 
  26401., 390.754, 1708.17, 25.282, 9348.767, 138.369, 42733., "", "", 0.632, 
  311008., 4.603, 0.054, 18.5, "people tested", 3.02183*^6, 2.374712*^6, 
  647118., 11773., 109235., 4.47, 3.51, 0.96, 1617., 60.19, 6.7564251*^7, 
  122.578, 42., 19.718, 13.079, 38605.671, "", 86.06, 4.77, 30.1, 35.6, "", 
  5.98, 82.66, 0.901}, {"FRA", "Europe", "France", "2021-02-15", 3.528856*^6, 
  4406., 18361.714, 82374., 412., 400.429, 52229.633, 65.212, 271.767, 
  1219.195, 6.098, 5.927, 1.02, 3371., 49.893, 26478., 391.894, "", "", "", 
  "", 420200., "", "", 6.219, 309973., 4.588, 0.054, 18.5, "people tested", 
  3.135376*^6, 2.411751*^6, 723625., 113546., 112339., 4.64, 3.57, 1.07, 
  1663., 60.19, 6.7564251*^7, 122.578, 42., 19.718, 13.079, 38605.671, "", 
  86.06, 4.77, 30.1, 35.6, "", 5.98, 82.66, 0.901}, 
 {"FRA", "Europe", "France", "2021-02-16", 3.548452*^6, 19596., 18463.143, 
  82961., 587., 380.857, 52519.668, 290.035, 273.268, 1227.883, 8.688, 5.637, 
  1.03, 3338., 49.405, 26195., 387.705, "", "", "", "", 360977., "", "", 
  5.343, 307344., 4.549, 0.055, 18.2, "people tested", 3.285312*^6, 
  2.460941*^6, 824371., 149936., 114143., 4.86, 3.64, 1.22, 1689., 60.19, 
  6.7564251*^7, 122.578, 42., 19.718, 13.079, 38605.671, "", 86.06, 4.77, 
  30.1, 35.6, "", 5.98, 82.66, 0.901}, {"FRA", "Europe", "France", 
  "2021-02-17", 3.573638*^6, 25186., 18392.857, 83271., 310., 382.857, 
  52892.439, 372.771, 272.228, 1232.471, 4.588, 5.667, 1.03, 3340., 49.434, 
  25929., 383.768, "", "", "", "", 338255., "", "", 5.006, 306342., 4.534, 
  0.055, 18.2, "people tested", 3.437579*^6, 2.510237*^6, 927342., 152267., 
  115049., 5.09, 3.72, 1.37, 1703., 60.19, 6.7564251*^7, 122.578, 42., 
  19.718, 13.079, 38605.671, "", 86.06, 4.77, 30.1, 35.6, "", 5.98, 82.66, 
  0.901}, {"FRA", "Europe", "France", "2021-02-18", 3.596156*^6, 22518., 
  18598.857, 83542., 271., 370.143, 53225.721, 333.283, 275.277, 1236.482, 
  4.011, 5.478, 1.04, 3384., 50.086, 25717., 380.63, "", "", "", "", 362499., 
  "", "", 5.365, 306251., 4.533, 0.057, 17.5, "people tested", 3.624049*^6, 
  2.578144*^6, 1.045905*^6, 186470., 115301., 5.36, 3.82, 1.55, 1707., 60.19, 
  6.7564251*^7, 122.578, 42., 19.718, 13.079, 38605.671, "", 86.06, 4.77, 
  30.1, 35.6, "", 5.98, 82.66, 0.901}, {"FRA", "Europe", "France", 
  "2021-02-19", 3.620283*^6, 24127., 19087.143, 84114., 572., 359.714, 
  53582.819, 357.097, 282.504, 1244.948, 8.466, 5.324, 1.04, 3380., 50.026, 
  25506., 377.507, "", "", "", "", 404684., "", "", 5.99, 306497., 4.536, 
  0.058, 17.2, "people tested", 3.778515*^6, 2.641874*^6, 1.136641*^6, 
  154466., 115658., 5.59, 3.91, 1.68, 1712., 60.19, 6.7564251*^7, 122.578, 
  42., 19.718, 13.079, 38605.671, "", 86.06, 4.77, 30.1, 35.6, "", 5.98, 
  82.66, 0.901}, {"FRA", "Europe", "France", "2021-02-20", 3.642654*^6, 
  22371., 19250., 84271., 157., 353.714, 53913.926, 331.107, 284.914, 
  1247.272, 2.324, 5.235, 1.05, 3369., 49.864, 25269., 374., "", "", "", "", 
  215407., "", "", 3.188, 306394., 4.535, 0.059, 16.9, "people tested", 
  3.824903*^6, 2.659833*^6, 1.16507*^6, 46388., 116407., 5.66, 3.94, 1.72, 
  1723., 60.19, 6.7564251*^7, 122.578, 42., 19.718, 13.079, 38605.671, "", 
  86.06, 4.77, 30.1, 35.6, "", 5.98, 82.66, 0.901}, 
 {"FRA", "Europe", "France", "2021-02-21", 3.6647*^6, 22046., 20035.714, 
  84430., 159., 352.571, 54240.222, 326.297, 296.543, 1249.625, 2.353, 5.218, 
  1.05, 3392., 50.204, 25464., 376.886, 1777.42, 26.307, 8904.161, 131.788, 
  43505., "", "", 0.644, 306504., 4.536, 0.059, 16.9, "people tested", 
  3.834134*^6, 2.662691*^6, 1.171443*^6, 9231., 116043., 5.67, 3.94, 1.73, 
  1718., 60.19, 6.7564251*^7, 122.578, 42., 19.718, 13.079, 38605.671, "", 
  86.06, 4.77, 30.1, 35.6, "", 5.98, 82.66, 0.901}, 
 {"FRA", "Europe", "France", "2021-02-22", 3.669354*^6, 4654., 20071.143, 
  84764., 334., 341.429, 54309.105, 68.883, 297.067, 1254.569, 4.943, 5.053, 
  1.05, 3407., 50.426, 25831., 382.318, "", "", "", "", 407028., "", "", 
  6.024, 304622., 4.509, 0.062, 16.1, "people tested", 3.943727*^6, 
  2.699146*^6, 1.244581*^6, 109593., 115479., 5.84, 3.99, 1.84, 1709., 60.19, 
  6.7564251*^7, 122.578, 42., 19.718, 13.079, 38605.671, "", 86.06, 4.77, 
  30.1, 35.6, "", 5.98, 82.66, 0.901}, {"FRA", "Europe", "France", 
  "2021-02-23", 3.689534*^6, 20180., 20154.571, 85195., 431., 319.143, 
  54607.784, 298.679, 298.302, 1260.948, 6.379, 4.724, 1.06, 3435., 50.84, 
  25660., 379.787, "", "", "", "", 344211., "", "", 5.095, 302227., 4.473, 
  0.064, 15.6, "people tested", 4.080399*^6, 2.75176*^6, 1.328639*^6, 
  136672., 113584., 6.04, 4.07, 1.97, 1681., 60.19, 6.7564251*^7, 122.578, 
  42., 19.718, 13.079, 38605.671, "", 86.06, 4.77, 30.1, 35.6, "", 5.98, 
  82.66, 0.901}, {"FRA", "Europe", "France", "2021-02-24", 3.721061*^6, 
  31527., 21060.429, 85473., 278., 314.571, 55074.406, 466.623, 311.71, 
  1265.062, 4.115, 4.656, 1.06, 3436., 50.855, 25614., 379.106, "", "", "", 
  "", 328880., "", "", 4.868, 300888., 4.453, 0.065, 15.4, "people tested", 
  4.219515*^6, 2.809746*^6, 1.409769*^6, 139116., 111705., 6.25, 4.16, 2.09, 
  1653., 60.19, 6.7564251*^7, 122.578, 42., 19.718, 13.079, 38605.671, "", 
  86.06, 4.77, 30.1, 35.6, "", 5.98, 82.66, 0.901}, 
 {"FRA", "Europe", "France", "2021-02-25", 3.746475*^6, 25414., 21474.143, 
  85734., 261., 313.143, 55450.552, 376.146, 317.833, 1268.925, 3.863, 4.635, 
  1.06, 3430., 50.766, 25317., 374.71, "", "", "", "", 344404., "", "", 
  5.097, 298303., 4.415, 0.066, 15.2, "people tested", 4.409454*^6, 
  2.908265*^6, 1.501189*^6, 189939., 112201., 6.53, 4.3, 2.22, 1661., 60.19, 
  6.7564251*^7, 122.578, 42., 19.718, 13.079, 38605.671, "", 86.06, 4.77, 
  30.1, 35.6, "", 5.98, 82.66, 0.901}, {"FRA", "Europe", "France", 
  "2021-02-26", 3.771691*^6, 25216., 21629.714, 86273., 539., 308.429, 
  55823.767, 373.215, 320.135, 1276.903, 7.978, 4.565, 1.06, 3445., 50.989, 
  25130., 371.942, "", "", "", "", 389895., "", "", 5.771, 296190., 4.384, 
  0.066, 15.2, "people tested", 4.592121*^6, 3.01992*^6, 1.572201*^6, 
  182667., 116229., 6.8, 4.47, 2.33, 1720., 70.37, 6.7564251*^7, 122.578, 
  42., 19.718, 13.079, 38605.671, "", 86.06, 4.77, 30.1, 35.6, "", 5.98, 
  82.66, 0.901}, {"FRA", "Europe", "France", "2021-02-27", 3.795687*^6, 
  23996., 21861.857, 86458., 185., 312.429, 56178.925, 355.158, 323.571, 
  1279.641, 2.738, 4.624, 1.06, 3453., 51.107, 24989., 369.855, "", "", "", 
  "", 206530., "", "", 3.057, 294922., 4.365, 0.066, 15.2, "people tested", 
  4.665219*^6, 3.071038*^6, 1.594181*^6, 73098., 120045., 6.9, 4.55, 2.36, 
  1777., 70.37, 6.7564251*^7, 122.578, 42., 19.718, 13.079, 38605.671, "", 
  86.06, 4.77, 30.1, 35.6, "", 5.98, 82.66, 0.901}, 
 {"FRA", "Europe", "France", "2021-02-28", 3.815639*^6, 19952., 21562.714, 
  86580., 122., 307.143, 56474.229, 295.304, 319.144, 1281.447, 1.806, 4.546, 
  1.05, 3492., 51.684, 25280., 374.162, 1866.742, 27.629, 9222.31, 136.497, 
  44423., "", "", 0.657, 295053., 4.367, 0.066, 15.2, "people tested", 
  4.675305*^6, 3.07671*^6, 1.598595*^6, 10086., 120167., 6.92, 4.55, 2.37, 
  1779., 70.37, 6.7564251*^7, 122.578, 42., 19.718, 13.079, 38605.671, "", 
  86.06, 4.77, 30.1, 35.6, "", 5.98, 82.66, 0.901}, 
 {"FRA", "Europe", "France", "2021-03-01", 3.820369*^6, 4730., 21573.571, 
  86955., 375., 313., 56544.237, 70.007, 319.305, 1286.997, 5.55, 4.633, 
  1.05, 3544., 52.454, 25430., 376.382, "", "", "", "", 404245., "", "", 
  5.983, 294655., 4.361, 0.066, 15.2, "people tested", 4.791659*^6, 
  3.14026*^6, 1.651399*^6, 116354., 121133., 7.09, 4.65, 2.44, 1793., 70.37, 
  6.7564251*^7, 122.578, 42., 19.718, 13.079, 38605.671, "", 86.06, 4.77, 
  30.1, 35.6, "", 5.98, 82.66, 0.901}, {"FRA", "Europe", "France", 
  "2021-03-02", 3.843241*^6, 22872., 21958.143, 87373., 418., 311.143, 
  56882.759, 338.522, 324.996, 1293.184, 6.187, 4.605, 1.06, 3586., 53.075, 
  25263., 373.911, "", "", "", "", 337545., "", "", 4.996, 293703., 4.347, 
  0.065, 15.4, "people tested", 4.957221*^6, 3.239576*^6, 1.717645*^6, 
  165562., 125260., 7.34, 4.79, 2.54, 1854., 60.19, 6.7564251*^7, 122.578, 
  42., 19.718, 13.079, 38605.671, "", 86.06, 4.77, 30.1, 35.6, "", 5.98, 
  82.66, 0.901}, {"FRA", "Europe", "France", "2021-03-03", 3.870144*^6, 
  26903., 21297.571, 87695., 322., 317.429, 57280.943, 398.184, 315.22, 
  1297.95, 4.766, 4.698, 1.06, 3637., 53.83, 25111., 371.661, "", "", "", "", 
  320358., "", "", 4.742, 292486., 4.329, 0.065, 15.4, "people tested", 
  5.136305*^6, 3.353109*^6, 1.783196*^6, 179084., 130970., 7.6, 4.96, 2.64, 
  1938., 60.19, 6.7564251*^7, 122.578, 42., 19.718, 13.079, 38605.671, "", 
  86.06, 4.77, 30.1, 35.6, "", 5.98, 82.66, 0.901}, 
 {"FRA", "Europe", "France", "2021-03-04", 3.89543*^6, 25286., 21279.286, 
  87988., 293., 322., 57655.194, 374.251, 314.949, 1302.286, 4.337, 4.766, 
  1.06, 3633., 53.771, 24891., 368.405, "", "", "", "", 345076., "", "", 
  5.107, 292582., 4.33, 0.065, 15.4, "people tested", 5.365419*^6, 
  3.513342*^6, 1.852077*^6, 229114., 136566., 7.94, 5.2, 2.74, 2021., 60.19, 
  6.7564251*^7, 122.578, 42., 19.718, 13.079, 38605.671, "", 86.06, 4.77, 
  30.1, 35.6, "", 5.98, 82.66, 0.901}, {"FRA", "Europe", "France", 
  "2021-03-05", 3.918937*^6, 23507., 21035.143, 88427., 439., 307.714, 
  58003.115, 347.921, 311.335, 1308.784, 6.498, 4.554, 1.06, 3680., 54.467, 
  24765., 366.54, "", "", "", "", 395865., "", "", 5.859, 293435., 4.343, 
  0.065, 15.4, "people tested", 5.62651*^6, 3.71104*^6, 1.91547*^6, 261091., 
  147770., 8.33, 5.49, 2.84, 2187., 70.37, 6.7564251*^7, 122.578, 42., 
  19.718, 13.079, 38605.671, "", 86.06, 4.77, 30.1, 35.6, "", 5.98, 82.66, 
  0.901}, {"FRA", "Europe", "France", "2021-03-06", 3.942243*^6, 23306., 
  20936.571, 88597., 170., 305.571, 58348.06, 344.946, 309.876, 1311.3, 
  2.516, 4.523, 1.07, 3689., 54.6, 24625., 364.468, "", "", "", "", 213949., 
  "", "", 3.167, 294494., 4.359, 0.065, 15.4, "people tested", 5.849132*^6, 
  3.915838*^6, 1.933294*^6, 222622., 169130., 8.66, 5.8, 2.86, 2503., 70.37, 
  6.7564251*^7, 122.578, 42., 19.718, 13.079, 38605.671, "", 86.06, 4.77, 
  30.1, 35.6, "", 5.98, 82.66, 0.901}, {"FRA", "Europe", "France", 
  "2021-03-07", 3.964078*^6, 21835., 21205.571, 88727., 130., 306.714, 
  58671.234, 323.174, 313.858, 1313.224, 1.924, 4.54, 1.07, 3743., 55.399, 
  24818., 367.324, 2002.232, 29.634, 9047.679, 133.912, 46181., "", "", 
  0.684, 294746., 4.362, 0.065, 15.4, "people tested", 5.974305*^6, 
  4.03553*^6, 1.938775*^6, 125173., 185571., 8.84, 5.97, 2.87, 2747., 70.37, 
  6.7564251*^7, 122.578, 42., 19.718, 13.079, 38605.671, "", 86.06, 4.77, 
  30.1, 35.6, "", 5.98, 82.66, 0.901}, {"FRA", "Europe", "France", 
  "2021-03-08", 3.969612*^6, 5534., 21320.429, 89090., 363., 305., 58753.142, 
  81.907, 315.558, 1318.597, 5.373, 4.514, 1.08, 3849., 56.968, 25195., 
  372.904, "", "", "", "", 427662., "", "", 6.33, 298091., 4.412, 0.066, 
  15.2, "people tested", 6.129772*^6, 4.140189*^6, 1.989583*^6, 155467., 
  191159., 9.07, 6.13, 2.94, 2829., 70.37, 6.7564251*^7, 122.578, 42., 
  19.718, 13.079, 38605.671, "", 86.06, 4.77, 30.1, 35.6, "", 5.98, 82.66, 
  0.901}, {"FRA", "Europe", "France", "2021-03-09", 3.992755*^6, 23143., 
  21359.143, 89455., 365., 297.429, 59095.675, 342.533, 316.131, 1323.999, 
  5.402, 4.402, 1.09, 3918., 57.989, 25201., 372.993, "", "", "", "", 
  370517., "", "", 5.484, 302801., 4.482, 0.066, 15.2, "people tested", 
  6.356105*^6, 4.309744*^6, 2.046361*^6, 226333., 199841., 9.41, 6.38, 3.03, 
  2958., 62.04, 6.7564251*^7, 122.578, 42., 19.718, 13.079, 38605.671, "", 
  86.06, 4.77, 30.1, 35.6, "", 5.98, 82.66, 0.901}, 
 {"FRA", "Europe", "France", "2021-03-10", 4.022429*^6, 29674., 21755., 
  89707., 252., 287.429, 59534.871, 439.197, 321.99, 1327.729, 3.73, 4.254, 
  1.1, 3918., 57.989, 24969., 369.559, "", "", "", "", 346112., "", "", 
  5.123, 306480., 4.536, 0.067, 14.9, "people tested", 6.588881*^6, 
  4.485305*^6, 2.103576*^6, 232776., 207511., 9.75, 6.64, 3.11, 3071., 62.04, 
  6.7564251*^7, 122.578, 42., 19.718, 13.079, 38605.671, "", 86.06, 4.77, 
  30.1, 35.6, "", 5.98, 82.66, 0.901}, {"FRA", "Europe", "France", 
  "2021-03-11", 4.050558*^6, 28129., 22161.143, 89984., 277., 285.143, 
  59951.201, 416.33, 328.001, 1331.829, 4.1, 4.22, 1.1, 3992., 59.085, 
  24858., 367.916, "", "", "", "", 410370., "", "", 6.074, 315808., 4.674, 
  0.067, 14.9, "people tested", 6.891317*^6, 4.724623*^6, 2.166694*^6, 
  302436., 217985., 10.2, 6.99, 3.21, 3226., 62.04, 6.7564251*^7, 122.578, 
  42., 19.718, 13.079, 38605.671, "", 86.06, 4.77, 30.1, 35.6, "", 5.98, 
  82.66, 0.901}, {"FRA", "Europe", "France", "2021-03-12", 4.075735*^6, 
  25177., 22399.714, 90207., 223., 254.286, 60323.839, 372.638, 331.532, 
  1335.129, 3.301, 3.764, 1.12, 4033., 59.691, 24749., 366.303, "", "", "", 
  "", 464619., "", "", 6.877, 325630., 4.82, 0.067, 14.9, "people tested", 
  7.235695*^6, 5.015495*^6, 2.2202*^6, 344378., 229884., 10.71, 7.42, 3.29, 
  3402., 62.04, 6.7564251*^7, 122.578, 42., 19.718, 13.079, 38605.671, "", 
  86.06, 4.77, 30.1, 35.6, "", 5.98, 82.66, 0.901}, 
 {"FRA", "Europe", "France", "2021-03-13", 4.105527*^6, 29792., 23326.286, 
  90376., 169., 254.143, 60764.782, 440.943, 345.246, 1337.63, 2.501, 3.761, 
  1.13, 4070., 60.239, 24671., 365.149, "", "", "", "", 245043., "", "", 
  3.627, 330072., 4.885, 0.067, 14.9, "people tested", 7.47914*^6, 
  5.243656*^6, 2.235484*^6, 243445., 232858., 11.07, 7.76, 3.31, 3446., 
  70.37, 6.7564251*^7, 122.578, 42., 19.718, 13.079, 38605.671, "", 86.06, 
  4.77, 30.1, 35.6, "", 5.98, 82.66, 0.901}, {"FRA", "Europe", "France", 
  "2021-03-14", 4.131874*^6, 26347., 23970.857, 90583., 207., 265.143, 
  61154.737, 389.955, 354.786, 1340.694, 3.064, 3.924, 1.13, 4127., 61.083, 
  24989., 369.855, 2196.935, 32.516, 9369.843, 138.68, 54509., "", "", 0.807, 
  331262., 4.903, 0.068, 14.7, "people tested", 7.544689*^6, 5.305768*^6, 
  2.238921*^6, 65549., 224341., 11.17, 7.85, 3.31, 3320., 70.37, 
  6.7564251*^7, 122.578, 42., 19.718, 13.079, 38605.671, "", 86.06, 4.77, 
  30.1, 35.6, "", 5.98, 82.66, 0.901}, {"FRA", "Europe", "France", 
  "2021-03-15", 4.138345*^6, 6471., 24104.714, 90924., 341., 262., 61250.512, 
  95.776, 356.767, 1345.741, 5.047, 3.878, 1.14, 4219., 62.444, 25469., 
  376.96, "", "", "", "", 495130., "", "", 7.328, 340900., 5.046, 0.07, 14.3, 
  "people tested", 7.732989*^6, 5.461395*^6, 2.271594*^6, 188300., 229031., 
  11.45, 8.08, 3.36, 3390., 62.04, 6.7564251*^7, 122.578, 42., 19.718, 
  13.079, 38605.671, "", 86.06, 4.77, 30.1, 35.6, "", 5.98, 82.66, 0.901}, 
 {"FRA", "Europe", "France", "2021-03-16", 4.168411*^6, 30066., 25093.714, 
  91324., 400., 267., 61695.511, 444.999, 371.405, 1351.662, 5.92, 3.952, 
  1.15, 4239., 62.74, 25492., 377.3, "", "", "", "", 448929., "", "", 6.644, 
  352102., 5.211, 0.071, 14.1, "people tested", 7.911755*^6, 5.60062*^6, 
  2.311135*^6, 178766., 222236., 11.71, 8.29, 3.42, 3289., 62.04, 
  6.7564251*^7, 122.578, 42., 19.718, 13.079, 38605.671, "", 86.06, 4.77, 
  30.1, 35.6, "", 5.98, 82.66, 0.901}, {"FRA", "Europe", "France", 
  "2021-03-17", 4.206912*^6, 38501., 26354.714, 91411., 87., 243.429, 
  62265.354, 569.843, 390.069, 1352.949, 1.288, 3.603, 1.16, 4219., 62.444, 
  25314., 374.666, "", "", "", "", 404630., "", "", 5.989, 360461., 5.335, 
  0.072, 13.9, "people tested", 8.098552*^6, 5.748591*^6, 2.349961*^6, 
  186797., 215667., 11.99, 8.51, 3.48, 3192., 62.04, 6.7564251*^7, 122.578, 
  42., 19.718, 13.079, 38605.671, "", 86.06, 4.77, 30.1, 35.6, "", 5.98, 
  82.66, 0.901}, {"FRA", "Europe", "France", "2021-03-18", 4.241973*^6, 
  35061., 27345., 91833., 422., 264.143, 62784.282, 518.928, 404.726, 
  1359.195, 6.246, 3.91, 1.16, 4246., 62.844, 25389., 375.776, "", "", "", 
  "", 483342., "", "", 7.154, 370886., 5.489, 0.073, 13.7, "people tested", 
  8.308125*^6, 5.9135*^6, 2.394625*^6, 209573., 202401., 12.3, 8.75, 3.54, 
  2996., 62.04, 6.7564251*^7, 122.578, 42., 19.718, 13.079, 38605.671, "", 
  86.06, 4.77, 30.1, 35.6, "", 5.98, 82.66, 0.901}, 
 {"FRA", "Europe", "France", "2021-03-19", 4.277171*^6, 35198., 28776.571, 
  92118., 285., 273., 63305.238, 520.956, 425.914, 1363.413, 4.218, 4.041, 
  1.17, 4287., 63.451, 25339., 375.036, "", "", "", "", 545137., "", "", 
  8.068, 382389., 5.66, 0.073, 13.7, "people tested", 8.572041*^6, 
  6.13993*^6, 2.432111*^6, 263916., 190907., 12.69, 9.09, 3.6, 2826., 70.37, 
  6.7564251*^7, 122.578, 42., 19.718, 13.079, 38605.671, "", 86.06, 4.77, 
  30.1, 35.6, "", 5.98, 82.66, 0.901}, {"FRA", "Europe", "France", 
  "2021-03-20", 4.31251*^6, 35339., 29569., 92295., 177., 274.143, 63828.281, 
  523.043, 437.643, 1366.033, 2.62, 4.058, 1.17, 4353., 64.428, 25537., 
  377.966, "", "", "", "", 282851., "", "", 4.186, 387790., 5.74, 0.073, 
  13.7, "people tested", 8.748259*^6, 6.304361*^6, 2.443898*^6, 176218., 
  181303., 12.95, 9.33, 3.62, 2683., 70.37, 6.7564251*^7, 122.578, 42., 
  19.718, 13.079, 38605.671, "", 86.06, 4.77, 30.1, 35.6, "", 5.98, 82.66, 
  0.901}, {"FRA", "Europe", "France", "2021-03-21", 4.343097*^6, 30587., 
  30174.714, 92433., 138., 264.286, 64280.991, 452.71, 446.608, 1368.076, 
  2.043, 3.912, 1.17, 4406., 65.212, 25926., 383.724, 2362.533, 34.967, 
  10501.932, 155.436, 59732., "", "", 0.884, 388536., 5.751, 0.074, 13.5, 
  "people tested", 8.799612*^6, 6.353086*^6, 2.446526*^6, 51353., 179275., 
  13.02, 9.4, 3.62, 2653., 70.37, 6.7564251*^7, 122.578, 42., 19.718, 13.079, 
  38605.671, "", 86.06, 4.77, 30.1, 35.6, "", 5.98, 82.66, 0.901}, 
 {"FRA", "Europe", "France", "2021-03-22", 4.35891*^6, 15813., 31509.286, 
  92776., 343., 264.571, 64515.035, 234.044, 466.36, 1373.152, 5.077, 3.916, 
  1.17, 4548., 67.314, 26488., 392.042, "", "", "", "", 581562., "", "", 
  8.608, 400883., 5.933, 0.075, 13.3, "people tested", 9.000871*^6, 
  6.520045*^6, 2.480826*^6, 201259., 181126., 13.32, 9.65, 3.67, 2681., 
  70.37, 6.7564251*^7, 122.578, 42., 19.718, 13.079, 38605.671, "", 86.06, 
  4.77, 30.1, 35.6, "", 5.98, 82.66, 0.901}, {"FRA", "Europe", "France", 
  "2021-03-23", 4.373607*^6, 14697., 29313.714, 93064., 288., 248.571, 
  64732.561, 217.526, 433.864, 1377.415, 4.263, 3.679, 1.17, 4634., 68.587, 
  26756., 396.008, "", "", "", "", 535627., "", "", 7.928, 413269., 6.117, 
  0.075, 13.3, "people tested", 9.289786*^6, 6.766554*^6, 2.523232*^6, 
  288915., 196862., 13.75, 10.01, 3.73, 2914., 70.37, 6.7564251*^7, 122.578, 
  42., 19.718, 13.079, 38605.671, "", 86.06, 4.77, 30.1, 35.6, "", 5.98, 
  82.66, 0.901}, {"FRA", "Europe", "France", "2021-03-24", 4.438999*^6, 
  65392., 33155.286, 93310., 246., 271.286, 65700.41, 967.849, 490.722, 
  1381.056, 3.641, 4.015, 1.18, 4651., 68.838, 26876., 397.784, "", "", "", 
  "", 483128., "", "", 7.151, 424483., 6.283, 0.075, 13.3, "people tested", 
  9.586733*^6, 7.019632*^6, 2.567101*^6, 296947., 212597., 14.19, 10.39, 3.8, 
  3147., 70.37, 6.7564251*^7, 122.578, 42., 19.718, 13.079, 38605.671, "", 
  86.06, 4.77, 30.1, 35.6, "", 5.98, 82.66, 0.901}, 
 {"FRA", "Europe", "France", "2021-03-25", 4.484659*^6, 45660., 34669.429, 
  93535., 225., 243.143, 66376.211, 675.801, 513.133, 1384.386, 3.33, 3.599, 
  1.17, 4709., 69.697, 27036., 400.152, "", "", "", "", 570672., "", "", 
  8.446, 436958., 6.467, 0.075, 13.3, "people tested", 9.96873*^6, 
  7.356875*^6, 2.611855*^6, 381997., 237229., 14.75, 10.89, 3.87, 3511., 
  70.37, 6.7564251*^7, 122.578, 42., 19.718, 13.079, 38605.671, "", 86.06, 
  4.77, 30.1, 35.6, "", 5.98, 82.66, 0.901}, {"FRA", "Europe", "France", 
  "2021-03-26", 4.52653*^6, 41871., 35622.714, 94432., 897., 330.571, 
  66995.933, 619.721, 527.242, 1397.662, 13.276, 4.893, 1.16, 4766., 70.54, 
  27242., 403.201, "", "", "", "", 635140., "", "", 9.401, 449816., 6.658, 
  0.075, 13.3, "people tested", 1.0365068*^7, 7.711302*^6, 2.653766*^6, 
  396338., 256147., 15.34, 11.41, 3.93, 3791., 68.52, 6.7564251*^7, 122.578, 
  42., 19.718, 13.079, 38605.671, "", 86.06, 4.77, 30.1, 35.6, "", 5.98, 
  82.66, 0.901}, {"FRA", "Europe", "France", "2021-03-27", 4.569164*^6, 
  42634., 36664.857, 94623., 191., 332.571, 67626.947, 631.014, 542.667, 
  1400.489, 2.827, 4.922, 1.15, 4791., 70.91, 27259., 403.453, "", "", "", 
  "", 347455., "", "", 5.143, 459045., 6.794, 0.075, 13.3, "people tested", 
  1.0574566*^7, 7.904147*^6, 2.670419*^6, 209498., 260901., 15.65, 11.7, 
  3.95, 3862., 68.52, 6.7564251*^7, 122.578, 42., 19.718, 13.079, 38605.671, 
  "", 86.06, 4.77, 30.1, 35.6, "", 5.98, 82.66, 0.901}, 
 {"FRA", "Europe", "France", "2021-03-28", 4.606185*^6, 37021., 37584., 
  94754., 131., 331.571, 68174.884, 547.938, 556.271, 1402.428, 1.939, 4.907, 
  1.14, 4872., 72.109, 27712., 410.158, 2700.755, 39.973, 12206.087, 180.659, 
  63358., "", "", 0.938, 459563., 6.802, 0.075, 13.3, "people tested", 
  1.0636614*^7, 7.962458*^6, 2.674156*^6, 62048., 262429., 15.74, 11.79, 
  3.96, 3884., 68.52, 6.7564251*^7, 122.578, 42., 19.718, 13.079, 38605.671, 
  "", 86.06, 4.77, 30.1, 35.6, "", 5.98, 82.66, 0.901}, 
 {"FRA", "Europe", "France", "2021-03-29", 4.615295*^6, 9110., 36626.429, 
  95114., 360., 334., 68309.719, 134.835, 542.098, 1407.756, 5.328, 4.943, 
  1.13, 4974., 73.619, 28322., 419.186, "", "", "", "", 687426., "", "", 
  10.174, 474687., 7.026, 0.075, 13.3, "people tested", 1.089117*^7, 
  8.162704*^6, 2.728466*^6, 254556., 270043., 16.12, 12.08, 4.04, 3997., 
  68.52, 6.7564251*^7, 122.578, 42., 19.718, 13.079, 38605.671, "", 86.06, 
  4.77, 30.1, 35.6, "", 5.98, 82.66, 0.901}, {"FRA", "Europe", "France", 
  "2021-03-30", 4.646014*^6, 30719., 38915.286, 95495., 381., 347.286, 
  68764.383, 454.664, 575.975, 1413.395, 5.639, 5.14, 1.13, 5072., 75.069, 
  28510., 421.969, "", "", "", "", 656016., "", "", 9.71, 491885., 7.28, 
  0.074, 13.5, "people tested", 1.1242553*^7, 8.444401*^6, 2.798152*^6, 
  351383., 278967., 16.64, 12.5, 4.14, 4129., 68.52, 6.7564251*^7, 122.578, 
  42., 19.718, 13.079, 38605.671, "", 86.06, 4.77, 30.1, 35.6, "", 5.98, 
  82.66, 0.901}, {"FRA", "Europe", "France", "2021-03-31", 4.705068*^6, 
  59054., 38009.857, 95798., 303., 355.429, 69638.425, 874.042, 562.573, 
  1417.88, 4.485, 5.261, 1.12, 5053., 74.788, 28463., 421.273, "", "", "", 
  "", 570396., "", "", 8.442, 504352., 7.465, 0.073, 13.7, "people tested", 
  1.1574766*^7, 8.703663*^6, 2.871103*^6, 332213., 284005., 17.13, 12.88, 
  4.25, 4203., 68.52, 6.7564251*^7, 122.578, 42., 19.718, 13.079, 38605.671, 
  "", 86.06, 4.77, 30.1, 35.6, "", 5.98, 82.66, 0.901}, 
 {"FRA", "Europe", "France", "2021-04-01", 4.755779*^6, 50711., 38731.429, 
  96106., 308., 367.286, 70388.984, 750.56, 573.253, 1422.439, 4.559, 5.436, 
  1.11, 5109., 75.617, 28581., 423.02, "", "", "", "", 660087., "", "", 9.77, 
  517125., 7.654, 0.072, 13.9, "people tested", 1.1972407*^7, 9.013452*^6, 
  2.958955*^6, 397641., 286240., 17.72, 13.34, 4.38, 4237., 68.52, 
  6.7564251*^7, 122.578, 42., 19.718, 13.079, 38605.671, "", 86.06, 4.77, 
  30.1, 35.6, "", 5.98, 82.66, 0.901}, {"FRA", "Europe", "France", 
  "2021-04-02", 4.802457*^6, 46678., 39418.143, 96438., 332., 286.571, 
  71079.853, 690.868, 583.417, 1427.352, 4.914, 4.241, 1.1, 5254., 77.763, 
  28729., 425.21, "", "", "", "", 670440., "", "", 9.923, 522168., 7.728, 
  0.07, 14.3, "people tested", 1.2342017*^7, 9.290935*^6, 3.051082*^6, 
  369610., 282421., 18.27, 13.75, 4.52, 4180., 68.52, 6.7564251*^7, 122.578, 
  42., 19.718, 13.079, 38605.671, "", 86.06, 4.77, 30.1, 35.6, "", 5.98, 
  82.66, 0.901}, {"FRA", "Europe", "France", "2021-04-03", 4.802545*^6, 88., 
  33340.143, 96439., 1., 259.429, 71081.155, 1.302, 493.458, 1427.367, 0.015, 
  3.84, 1.09, 5273., 78.044, 28886., 427.534, "", "", "", "", 406226., "", 
  "", 6.012, 530564., 7.853, 0.069, 14.5, "people tested", 1.2542937*^7, 
  9.429979*^6, 3.112958*^6, 200920., 281196., 18.56, 13.96, 4.61, 4162., 
  72.22, 6.7564251*^7, 122.578, 42., 19.718, 13.079, 38605.671, "", 86.06, 
  4.77, 30.1, 35.6, "", 5.98, 82.66, 0.901}, {"FRA", "Europe", "France", 
  "2021-04-04", 4.883174*^6, 80629., 39569.857, 96808., 369., 293.429, 
  72274.523, 1193.368, 585.663, 1432.829, 5.461, 4.343, 1.09, 5341., 79.051, 
  29356., 434.49, 3058.045, 45.261, 13129.422, 194.325, 66133., "", "", 
  0.979, 530961., 7.859, 0.069, 14.5, "people tested", 1.2606461*^7, 
  9.474838*^6, 3.131623*^6, 63524., 281407., 18.66, 14.02, 4.64, 4165., 
  72.22, 6.7564251*^7, 122.578, 42., 19.718, 13.079, 38605.671, "", 86.06, 
  4.77, 30.1, 35.6, "", 5.98, 82.66, 0.901}, {"FRA", "Europe", "France", 
  "2021-04-05", 4.893971*^6, 10797., 39810.857, 97005., 197., 270.143, 
  72434.326, 159.803, 589.23, 1435.744, 2.916, 3.998, 1.08, 5433., 80.412, 
  29907., 442.645, "", "", "", "", 102929., "", "", 1.523, 447461., 6.623, 
  0.066, 15.2, "people tested", 1.2676226*^7, 9.533594*^6, 3.142632*^6, 
  69765., 255008., 18.76, 14.11, 4.65, 3774., 75., 6.7564251*^7, 122.578, 
  42., 19.718, 13.079, 38605.671, "", 86.06, 4.77, 30.1, 35.6, "", 5.98, 
  82.66, 0.901}, {"FRA", "Europe", "France", "2021-04-06", 4.902025*^6, 
  8054., 36573., 97431., 426., 276.571, 72553.531, 119.205, 541.307, 1442.05, 
  6.305, 4.093, 1.07, 5626., 83.269, 30639., 453.479, "", "", "", "", 
  630442., "", "", 9.331, 443808., 6.569, 0.071, 14.1, "people tested", 
  1.2997136*^7, 9.746607*^6, 3.250529*^6, 320910., 250655., 19.24, 14.43, 
  4.81, 3710., 78.7, 6.7564251*^7, 122.578, 42., 19.718, 13.079, 38605.671, 
  "", 86.06, 4.77, 30.1, 35.6, "", 5.98, 82.66, 0.901}, 
 {"FRA", "Europe", "France", "2021-04-07", 4.902985*^6, 960., 28273.857, 
  97444., 13., 235.143, 72567.74, 14.209, 418.474, 1442.242, 0.192, 3.48, 
  1.07, 5729., 84.793, 30904., 457.402, "", "", "", "", 478017., "", "", 
  7.075, 430611., 6.373, 0.073, 13.7, "people tested", 1.336865*^7, 
  1.0002618*^7, 3.366032*^6, 371514., 256269., 19.79, 14.8, 4.98, 3793., 
  78.7, 6.7564251*^7, 122.578, 42., 19.718, 13.079, 38605.671, "", 86.06, 
  4.77, 30.1, 35.6, "", 5.98, 82.66, 0.901}, {"FRA", "Europe", "France", 
  "2021-04-08", 5.000155*^6, 97170., 34910.857, 98196., 752., 298.571, 
  74005.927, 1438.187, 516.706, 1453.372, 11.13, 4.419, 1.1, 5705., 84.438, 
  30555., 452.236, "", "", "", "", 469491., "", "", 6.949, 403383., 5.97, 
  0.077, 13., "people tested", 1.3822513*^7, 1.0335023*^7, 3.48749*^6, 
  453863., 264301., 20.46, 15.3, 5.16, 3912., 78.7, 6.7564251*^7, 122.578, 
  42., 19.718, 13.079, 38605.671, "", 86.06, 4.77, 30.1, 35.6, "", 5.98, 
  82.66, 0.901}, {"FRA", "Europe", "France", "2021-04-09", 5.000314*^6, 159., 
  28265.286, 98202., 6., 252., 74008.28, 2.353, 418.347, 1453.461, 0.089, 
  3.73, 1.09, 5757., 85.208, 30326., 448.847, "", "", "", "", 509716., "", 
  "", 7.544, 380422., 5.631, 0.081, 12.3, "people tested", 1.434345*^7, 
  1.073943*^7, 3.60402*^6, 520937., 285919., 21.23, 15.9, 5.33, 4232., 78.7, 
  6.7564251*^7, 122.578, 42., 19.718, 13.079, 38605.671, "", 86.06, 4.77, 
  30.1, 35.6, "", 5.98, 82.66, 0.901}, {"FRA", "Europe", "France", 
  "2021-04-10", 5.001685*^6, 1371., 28448.571, 98213., 11., 253.429, 
  74028.572, 20.292, 421.06, 1453.624, 0.163, 3.751, 1.11, 5769., 85.385, 
  30238., 447.544, "", "", "", "", 296143., "", "", 4.383, 364696., 5.398, 
  0.084, 11.9, "people tested", 1.4636194*^7, 1.0949411*^7, 3.686783*^6, 
  292744., 299037., 21.66, 16.21, 5.46, 4426., 78.7, 6.7564251*^7, 122.578, 
  42., 19.718, 13.079, 38605.671, "", 86.06, 4.77, 30.1, 35.6, "", 5.98, 
  82.66, 0.901}, {"FRA", "Europe", "France", "2021-04-11", 5.119585*^6, 
  117900., 33773., 98909., 696., 300.143, 75773.577, 1745.006, 499.865, 
  1463.925, 10.301, 4.442, 1.13, 5838., 86.407, 30671., 453.953, 3126.292, 
  46.271, 13234.803, 195.885, 59391., "", "", 0.879, 363733., 5.384, 0.084, 
  11.9, "people tested", 1.4725754*^7, 1.1004368*^7, 3.721386*^6, 89560., 
  302756., 21.8, 16.29, 5.51, 4481., 78.7, 6.7564251*^7, 122.578, 42., 
  19.718, 13.079, 38605.671, "", 86.06, 4.77, 30.1, 35.6, "", 5.98, 82.66, 
  0.901}, {"FRA", "Europe", "France", "2021-04-12", 5.12814*^6, 8555., 
  33452.714, 99294., 385., 327., 75900.198, 126.62, 495.124, 1469.623, 5.698, 
  4.84, 1.1, 5916., 87.561, 31262., 462.7, "", "", "", "", 479982., "", "", 
  7.104, 417597., 6.181, 0.089, 11.2, "people tested", 1.5074628*^7, 
  1.1237995*^7, 3.836633*^6, 348874., 342629., 22.31, 16.63, 5.68, 5071., 
  78.7, 6.7564251*^7, 122.578, 42., 19.718, 13.079, 38605.671, "", 86.06, 
  4.77, 30.1, 35.6, "", 5.98, 82.66, 0.901}, {"FRA", "Europe", "France", 
  "2021-04-13", 5.167265*^6, 39125., 37891.429, 99639., 345., 315.429, 
  76479.276, 579.078, 560.821, 1474.73, 5.106, 4.669, 1.08, 5952., 88.094, 
  31226., 462.167, "", "", "", "", 391481., "", "", 5.794, 383460., 5.675, 
  0.089, 11.2, "people tested", 1.5524481*^7, 1.154285*^7, 3.981631*^6, 
  449853., 361049., 22.98, 17.08, 5.89, 5344., 78.7, 6.7564251*^7, 122.578, 
  42., 19.718, 13.079, 38605.671, "", 86.06, 4.77, 30.1, 35.6, "", 5.98, 
  82.66, 0.901}, {"FRA", "Europe", "France", "2021-04-14", 5.210772*^6, 
  43507., 43969.571, 99936., 297., 356., 77123.211, 643.935, 650.782, 
  1479.125, 4.396, 5.269, 1.05, 5902., 87.354, 30868., 456.869, "", "", "", 
```
