## Supplementary material for "Modeling the waves of Covid-19": forecasting program for later stages: world-6-7.txt (part 13 of 37)

```
  "", 370342., "", "", 5.481, 368078., 5.448, 0.089, 11.2, "people tested", 
  1.5953162*^7, 1.1832086*^7, 4.121076*^6, 428681., 369216., 23.61, 17.51, 
  6.1, 5465., 78.7, 6.7564251*^7, 122.578, 42., 19.718, 13.079, 38605.671, 
  "", 86.06, 4.77, 30.1, 35.6, "", 5.98, 82.66, 0.901}, 
 {"FRA", "Europe", "France", "2021-04-15", 5.248853*^6, 38081., 35528.286, 
  100232., 296., 290.857, 77686.838, 563.626, 525.844, 1483.506, 4.381, 
  4.305, 1.02, 5924., 87.68, 30668., 453.909, "", "", "", "", 375978., "", 
  "", 5.565, 354719., 5.25, 0.09, 11.1, "people tested", 1.643244*^7, 
  1.2163478*^7, 4.268962*^6, 479278., 372847., 24.32, 18., 6.32, 5518., 78.7, 
  6.7564251*^7, 122.578, 42., 19.718, 13.079, 38605.671, "", 86.06, 4.77, 
  30.1, 35.6, "", 5.98, 82.66, 0.901}, {"FRA", "Europe", "France", 
  "2021-04-16", 5.285304*^6, 36451., 40712.857, 100563., 331., 337.286, 
  78226.339, 539.501, 602.58, 1488.405, 4.899, 4.992, 1., 5914., 87.531, 
  30472., 451.008, "", "", "", "", 417543., "", "", 6.18, 341551., 5.055, 
  0.091, 11., "people tested", 1.69127*^7, 1.2497943*^7, 4.414757*^6, 
  480260., 367036., 25.03, 18.5, 6.53, 5432., 78.7, 6.7564251*^7, 122.578, 
  42., 19.718, 13.079, 38605.671, "", 86.06, 4.77, 30.1, 35.6, "", 5.98, 
  82.66, 0.901}, {"FRA", "Europe", "France", "2021-04-17", 5.321176*^6, 
  35872., 45641.571, 100752., 189., 362.714, 78757.271, 530.932, 675.528, 
  1491.203, 2.797, 5.368, 0.99, 5877., 86.984, 30329., 448.891, "", "", "", 
  "", 248259., "", "", 3.674, 334711., 4.954, 0.091, 11., "people tested", 
  1.7188931*^7, 1.2683896*^7, 4.505035*^6, 276231., 364677., 25.44, 18.77, 
  6.67, 5397., 78.7, 6.7564251*^7, 122.578, 42., 19.718, 13.079, 38605.671, 
  "", 86.06, 4.77, 30.1, 35.6, "", 5.98, 82.66, 0.901}, 
 {"FRA", "Europe", "France", "2021-04-18", 5.350521*^6, 29345., 32990.857, 
  100892., 140., 283.286, 79191.598, 434.327, 488.289, 1493.275, 2.072, 
  4.193, 0.96, 5893., 87.221, 30789., 455.7, 2930.585, 43.375, 12669.762, 
  187.522, 52311., "", "", 0.774, 333699., 4.939, 0.091, 11., 
  "people tested", 1.727477*^7, 1.2734303*^7, 4.540467*^6, 85839., 364145., 
  25.57, 18.85, 6.72, 5390., 78.7, 6.7564251*^7, 122.578, 42., 19.718, 
  13.079, 38605.671, "", 86.06, 4.77, 30.1, 35.6, "", 5.98, 82.66, 0.901}, 
 {"FRA", "Europe", "France", "2021-04-19", 5.357229*^6, 6708., 32727., 
  101339., 447., 292.143, 79290.881, 99.283, 484.383, 1499.891, 6.616, 4.324, 
  0.95, 5970., 88.36, 31214., 461.99, "", "", "", "", 418542., "", "", 6.195, 
  324922., 4.809, 0.092, 10.9, "people tested", 1.7615584*^7, 1.2936689*^7, 
  4.678895*^6, 340814., 362994., 26.07, 19.15, 6.93, 5373., 78.7, 
  6.7564251*^7, 122.578, 42., 19.718, 13.079, 38605.671, "", 86.06, 4.77, 
  30.1, 35.6, "", 5.98, 82.66, 0.901}, {"FRA", "Europe", "France", 
  "2021-04-20", 5.401305*^6, 44076., 33434.286, 101713., 374., 296.286, 
  79943.238, 652.357, 494.852, 1505.426, 5.535, 4.385, 0.94, 5984., 88.568, 
  31086., 460.095, "", "", "", "", 343724., "", "", 5.087, 318100., 4.708, 
  0.092, 10.9, "people tested", 1.8036626*^7, 1.3186941*^7, 4.849685*^6, 
  421042., 358878., 26.7, 19.52, 7.18, 5312., 78.7, 6.7564251*^7, 122.578, 
  42., 19.718, 13.079, 38605.671, "", 86.06, 4.77, 30.1, 35.6, "", 5.98, 
  82.66, 0.901}, {"FRA", "Europe", "France", "2021-04-21", 5.436229*^6, 
  34924., 32208.143, 102046., 333., 301.429, 80460.139, 516.901, 476.704, 
  1510.355, 4.929, 4.461, 0.93, 5959., 88.198, 30954., 458.142, "", "", "", 
  "", 326481., "", "", 4.832, 311834., 4.615, 0.092, 10.9, "people tested", 
  1.8454337*^7, 1.3435779*^7, 5.018558*^6, 417711., 357311., 27.31, 19.89, 
  7.43, 5288., 78.7, 6.7564251*^7, 122.578, 42., 19.718, 13.079, 38605.671, 
  "", 86.06, 4.77, 30.1, 35.6, "", 5.98, 82.66, 0.901}, 
 {"FRA", "Europe", "France", "2021-04-22", 5.469674*^6, 33445., 31545.857, 
  102323., 277., 298.714, 80955.149, 495.01, 466.902, 1514.455, 4.1, 4.421, 
  0.91, 5981., 88.523, 30634., 453.405, "", "", "", "", 331139., "", "", 
  4.901, 305428., 4.521, 0.092, 10.9, "people tested", 1.8925217*^7, 
  1.3718357*^7, 5.20686*^6, 470880., 356111., 28.01, 20.3, 7.71, 5271., 78.7, 
  6.7564251*^7, 122.578, 42., 19.718, 13.079, 38605.671, "", 86.06, 4.77, 
  30.1, 35.6, "", 5.98, 82.66, 0.901}, {"FRA", "Europe", "France", 
  "2021-04-23", 5.502014*^6, 32340., 30958.571, 102655., 332., 298.857, 
  81433.804, 478.655, 458.209, 1519.369, 4.914, 4.423, 0.9, 5962., 88.242, 
  30438., 450.505, "", "", "", "", 377861., "", "", 5.593, 299760., 4.437, 
  0.092, 10.9, "people tested", 1.939874*^7, 1.4008573*^7, 5.390908*^6, 
  473523., 355149., 28.71, 20.73, 7.98, 5256., 78.7, 6.7564251*^7, 122.578, 
  42., 19.718, 13.079, 38605.671, "", 86.06, 4.77, 30.1, 35.6, "", 5.98, 
  82.66, 0.901}, {"FRA", "Europe", "France", "2021-04-24", 5.534656*^6, 
  32642., 30497.143, 102872., 217., 302.857, 81916.93, 483.125, 451.38, 
  1522.58, 3.212, 4.483, 0.89, 5958., 88.183, 30100., 445.502, "", "", "", 
  "", 223674., "", "", 3.311, 296247., 4.385, 0.092, 10.9, "people tested", 
  1.9698271*^7, 1.4196499*^7, 5.504065*^6, 299531., 358477., 29.15, 21.01, 
  8.15, 5306., 78.7, 6.7564251*^7, 122.578, 42., 19.718, 13.079, 38605.671, 
  "", 86.06, 4.77, 30.1, 35.6, "", 5.98, 82.66, 0.901}, 
 {"FRA", "Europe", "France", "2021-04-25", 5.559121*^6, 24465., 29800., 
  103017., 145., 303.571, 82279.029, 362.1, 441.062, 1524.726, 2.146, 4.493, 
  0.88, 5978., 88.479, 30287., 448.27, 2887.429, 42.736, 11880.913, 175.846, 
  49268., "", "", 0.729, 295813., 4.378, 0.091, 11., "people tested", 
  1.9805523*^7, 1.4264864*^7, 5.543069*^6, 107252., 361536., 29.31, 21.11, 
  8.2, 5351., 78.7, 6.7564251*^7, 122.578, 42., 19.718, 13.079, 38605.671, 
  "", 86.06, 4.77, 30.1, 35.6, "", 5.98, 82.66, 0.901}, 
 {"FRA", "Europe", "France", "2021-04-26", 5.56508*^6, 5959., 29693., 
  103415., 398., 296.571, 82367.227, 88.198, 439.478, 1530.617, 5.891, 4.389, 
  0.87, 6001., 88.819, 30596., 452.843, "", "", "", "", 407447., "", "", 
  6.031, 294228., 4.355, 0.089, 11.2, "people tested", 2.0178207*^7, 
  1.4481408*^7, 5.702036*^6, 372684., 366089., 29.87, 21.43, 8.44, 5418., 
  78.7, 6.7564251*^7, 122.578, 42., 19.718, 13.079, 38605.671, "", 86.06, 
  4.77, 30.1, 35.6, "", 5.98, 82.66, 0.901}, {"FRA", "Europe", "France", 
  "2021-04-27", 5.595403*^6, 30323., 27728.286, 103762., 347., 292.714, 
  82816.029, 448.802, 410.399, 1535.753, 5.136, 4.332, 0.86, 5943., 87.961, 
  30281., 448.181, "", "", "", "", 360034., "", "", 5.329, 296558., 4.389, 
  0.085, 11.8, "people tested", 2.064582*^7, 1.4761459*^7, 5.898956*^6, 
  467613., 372742., 30.56, 21.85, 8.73, 5517., 78.7, 6.7564251*^7, 122.578, 
  42., 19.718, 13.079, 38605.671, "", 86.06, 4.77, 30.1, 35.6, "", 5.98, 
  82.66, 0.901}, {"FRA", "Europe", "France", "2021-04-28", 5.626985*^6, 
  31582., 27250.857, 104077., 315., 290.143, 83283.466, 467.437, 403.332, 
  1540.415, 4.662, 4.294, 0.85, 5879., 87.013, 29911., 442.705, "", "", "", 
  "", 315329., "", "", 4.667, 294965., 4.366, 0.081, 12.3, "people tested", 
  2.1123288*^7, 1.5055674*^7, 6.09196*^6, 477468., 381279., 31.26, 22.28, 
  9.02, 5643., 78.7, 6.7564251*^7, 122.578, 42., 19.718, 13.079, 38605.671, 
  "", 86.06, 4.77, 30.1, 35.6, "", 5.98, 82.66, 0.901}, 
 {"FRA", "Europe", "France", "2021-04-29", 5.653533*^6, 26548., 26265.571, 
  104385., 308., 294.571, 83676.396, 392.93, 388.75, 1544.974, 4.559, 4.36, 
  0.84, 5804., 85.903, 29487., 436.429, "", "", "", "", 387020., "", "", 
  5.728, 302948., 4.484, 0.076, 13.2, "people tested", 2.1671049*^7, 
  1.5407242*^7, 6.304017*^6, 547761., 392262., 32.07, 22.8, 9.33, 5806., 
  78.7, 6.7564251*^7, 122.578, 42., 19.718, 13.079, 38605.671, "", 86.06, 
  4.77, 30.1, 35.6, "", 5.98, 82.66, 0.901}, {"FRA", "Europe", "France", 
  "2021-04-30", 5.677835*^6, 24302., 25117.286, 104675., 290., 288.571, 
  84036.083, 359.687, 371.754, 1549.266, 4.292, 4.271, 0.83, 5675., 83.994, 
  28930., 428.185, "", "", "", "", 470591., "", "", 6.965, 316195., 4.68, 
  0.07, 14.3, "people tested", 2.2222467*^7, 1.5773763*^7, 6.507973*^6, 
  551418., 403390., 32.89, 23.35, 9.63, 5970., 78.7, 6.7564251*^7, 122.578, 
  42., 19.718, 13.079, 38605.671, "", 86.06, 4.77, 30.1, 35.6, "", 5.98, 
  82.66, 0.901}, {"FRA", "Europe", "France", "2021-05-01", 5.703505*^6, 
  25670., 24121.286, 104867., 192., 285., 84416.018, 379.935, 357.013, 
  1552.108, 2.842, 4.218, 0.82, 5581., 82.603, 28603., 423.345, "", "", "", 
  "", 69450., "", "", 1.028, 294163., 4.354, 0.067, 14.9, "people tested", 
  2.243818*^7, 1.5936922*^7, 6.562416*^6, 215713., 391416., 33.21, 23.59, 
  9.71, 5793., 78.7, 6.7564251*^7, 122.578, 42., 19.718, 13.079, 38605.671, 
  "", 86.06, 4.77, 30.1, 35.6, "", 5.98, 82.66, 0.901}, 
 {"FRA", "Europe", "France", "2021-05-02", 5.713393*^6, 9888., 22038.857, 
  104980., 113., 280.429, 84562.367, 146.35, 326.191, 1553.78, 1.672, 4.151, 
  0.81, 5585., 82.662, 28818., 426.527, 2414.722, 35.74, 10302.211, 152.48, 
  58017., "", "", 0.859, 295413., 4.372, 0.067, 14.9, "people tested", 
  2.2565852*^7, 1.6026747*^7, 6.600702*^6, 127672., 394333., 33.4, 23.72, 
  9.77, 5836., 78.7, 6.7564251*^7, 122.578, 42., 19.718, 13.079, 38605.671, 
  "", 86.06, 4.77, 30.1, 35.6, "", 5.98, 82.66, 0.901}, 
 {"FRA", "Europe", "France", "2021-05-03", 5.71716*^6, 3767., 21725.714, 
  105291., 311., 268., 84618.121, 55.754, 321.556, 1558.383, 4.603, 3.967, 
  0.82, 5630., 83.328, 28950., 428.481, "", "", "", "", 473404., "", "", 
  7.007, 304835., 4.512, 0.063, 15.9, "people tested", 2.3017922*^7, 
  1.6309062*^7, 6.775377*^6, 452070., 405674., 34.07, 24.14, 10.03, 6004., 
  63.89, 6.7564251*^7, 122.578, 42., 19.718, 13.079, 38605.671, "", 86.06, 
  4.77, 30.1, 35.6, "", 5.98, 82.66, 0.901}, {"FRA", "Europe", "France", 
  "2021-05-04", 5.741537*^6, 24377., 20876.286, 105548., 257., 255.143, 
  84978.919, 360.797, 308.984, 1562.187, 3.804, 3.776, 0.82, 5504., 81.463, 
  28427., 420.74, "", "", "", "", 405706., "", "", 6.005, 311360., 4.608, 
  0.06, 16.7, "people tested", 2.3551084*^7, 1.661783*^7, 7.008008*^6, 
  533162., 415038., 34.86, 24.6, 10.37, 6143., 63.89, 6.7564251*^7, 122.578, 
  42., 19.718, 13.079, 38605.671, "", 86.06, 4.77, 30.1, 35.6, "", 5.98, 
  82.66, 0.901}, {"FRA", "Europe", "France", "2021-05-05", 5.767541*^6, 
  26004., 20079.429, 105792., 244., 245., 85363.797, 384.878, 297.19, 
  1565.798, 3.611, 3.626, 0.82, 5402., 79.954, 27686., 409.773, "", "", "", 
  "", 354362., "", "", 5.245, 316936., 4.691, 0.056, 17.9, "people tested", 
  2.4094148*^7, 1.6936297*^7, 7.238595*^6, 543064., 424409., 35.66, 25.07, 
  10.71, 6282., 63.89, 6.7564251*^7, 122.578, 42., 19.718, 13.079, 38605.671, 
  "", 86.06, 4.77, 30.1, 35.6, "", 5.98, 82.66, 0.901}, 
 {"FRA", "Europe", "France", "2021-05-06", 5.789283*^6, 21742., 19392.857, 
  106011., 219., 232.286, 85685.594, 321.797, 287.028, 1569.04, 3.241, 3.438, 
  0.81, 5231., 77.423, 26985., 399.398, "", "", "", "", 444149., "", "", 
  6.574, 325097., 4.812, 0.053, 18.9, "people tested", 2.4705202*^7, 
  1.730807*^7, 7.489116*^6, 611054., 433450., 36.57, 25.62, 11.08, 6415., 
  63.89, 6.7564251*^7, 122.578, 42., 19.718, 13.079, 38605.671, "", 86.06, 
  4.77, 30.1, 35.6, "", 5.98, 82.66, 0.901}, {"FRA", "Europe", "France", 
  "2021-05-07", 5.808421*^6, 19138., 18655.143, 106262., 251., 226.714, 
  85968.851, 283.256, 276.11, 1572.755, 3.715, 3.356, 0.81, 5106., 75.573, 
  26331., 389.718, "", "", "", "", 508482., "", "", 7.526, 330510., 4.892, 
  0.05, 20., "people tested", 2.5328562*^7, 1.7674008*^7, 7.765428*^6, 
  623360., 443728., 37.49, 26.16, 11.49, 6567., 63.89, 6.7564251*^7, 122.578, 
  42., 19.718, 13.079, 38605.671, "", 86.06, 4.77, 30.1, 35.6, "", 5.98, 
  82.66, 0.901}, {"FRA", "Europe", "France", "2021-05-08", 5.829166*^6, 
  20745., 17951.571, 106438., 176., 224.429, 86275.892, 307.041, 265.696, 
  1575.36, 2.605, 3.322, 0.81, 5005., 74.078, 25800., 381.859, "", "", "", 
  "", 87101., "", "", 1.289, 333032., 4.929, 0.049, 20.4, "people tested", 
  2.5604455*^7, 1.7882955*^7, 7.834621*^6, 275893., 452325., 37.9, 26.47, 
  11.6, 6695., 63.89, 6.7564251*^7, 122.578, 42., 19.718, 13.079, 38605.671, 
  "", 86.06, 4.77, 30.1, 35.6, "", 5.98, 82.66, 0.901}, 
 {"FRA", "Europe", "France", "2021-05-09", 5.838294*^6, 9128., 17843., 
  106553., 115., 224.714, 86410.993, 135.101, 264.089, 1577.062, 1.702, 
  3.326, 0.81, 4971., 73.574, 25797., 381.814, 1821.579, 26.961, 7751.999, 
  114.735, 57971., "", "", 0.858, 333025., 4.929, 0.049, 20.4, 
  "people tested", 2.5778699*^7, 1.8010414*^7, 7.882032*^6, 174244., 458978., 
  38.15, 26.66, 11.67, 6793., 63.89, 6.7564251*^7, 122.578, 42., 19.718, 
  13.079, 38605.671, "", 86.06, 4.77, 30.1, 35.6, "", 5.98, 82.66, 0.901}, 
 {"FRA", "Europe", "France", "2021-05-10", 5.841593*^6, 3299., 17776.143, 
  106845., 292., 222., 86459.82, 48.828, 263.1, 1581.384, 4.322, 3.286, 0.81, 
  4870., 72.08, 25666., 379.875, "", "", "", "", 522209., "", "", 7.729, 
  339997., 5.032, 0.046, 21.7, "people tested", 2.6311251*^7, 1.8313878*^7, 
  8.118187*^6, 532552., 470476., 38.94, 27.11, 12.02, 6963., 63.89, 
  6.7564251*^7, 122.578, 42., 19.718, 13.079, 38605.671, "", 86.06, 4.77, 
  30.1, 35.6, "", 5.98, 82.66, 0.901}, {"FRA", "Europe", "France", 
  "2021-05-11", 5.861384*^6, 19791., 17121., 107096., 251., 221.143, 
  86752.741, 292.921, 253.403, 1585.099, 3.715, 3.273, 0.82, 4743., 70.2, 
  25028., 370.433, "", "", "", "", 481052., "", "", 7.12, 350761., 5.192, 
  0.043, 23.3, "people tested", 2.696521*^7, 1.8709555*^7, 8.390552*^6, 
  653959., 487732., 39.91, 27.69, 12.42, 7219., 63.89, 6.7564251*^7, 122.578, 
  42., 19.718, 13.079, 38605.671, "", 86.06, 4.77, 30.1, 35.6, "", 5.98, 
  82.66, 0.901}, {"FRA", "Europe", "France", "2021-05-12", 5.882882*^6, 
  21498., 16477.286, 107280., 184., 212.571, 87070.927, 318.186, 243.876, 
  1587.822, 2.723, 3.146, 0.82, 4583., 67.832, 24254., 358.977, "", "", "", 
  "", 449238., "", "", 6.649, 364315., 5.392, 0.041, 24.4, "people tested", 
  2.7619902*^7, 1.9130915*^7, 8.633806*^6, 654692., 503679., 40.88, 28.32, 
  12.78, 7455., 63.89, 6.7564251*^7, 122.578, 42., 19.718, 13.079, 38605.671, 
  "", 86.06, 4.77, 30.1, 35.6, "", 5.98, 82.66, 0.901}, 
 {"FRA", "Europe", "France", "2021-05-13", 5.902343*^6, 19461., 16151.429, 
  107411., 131., 200., 87358.964, 288.037, 239.053, 1589.761, 1.939, 2.96, 
  0.81, 4442., 65.745, 23656., 350.126, "", "", "", "", 78481., "", "", 
  1.162, 312076., 4.619, 0.04, 25., "people tested", 2.8007871*^7, 
  1.9461949*^7, 8.692178*^6, 387969., 471810., 41.45, 28.81, 12.87, 6983., 
  63.89, 6.7564251*^7, 122.578, 42., 19.718, 13.079, 38605.671, "", 86.06, 
  4.77, 30.1, 35.6, "", 5.98, 82.66, 0.901}, {"FRA", "Europe", "France", 
  "2021-05-14", 5.909386*^6, 7043., 14423.571, 107584., 173., 188.857, 
  87463.206, 104.242, 213.479, 1592.321, 2.561, 2.795, 0.81, 4352., 64.413, 
  23406., 346.426, "", "", "", "", 452773., "", "", 6.701, 304118., 4.501, 
  0.041, 24.4, "people tested", 2.8618135*^7, 1.9904569*^7, 8.867387*^6, 
  610264., 469939., 42.36, 29.46, 13.12, 6955., 63.89, 6.7564251*^7, 122.578, 
  42., 19.718, 13.079, 38605.671, "", 86.06, 4.77, 30.1, 35.6, "", 5.98, 
  82.66, 0.901}, {"FRA", "Europe", "France", "2021-05-15", 5.925071*^6, 
  15685., 13700.714, 107696., 112., 179.714, 87695.355, 232.149, 202.781, 
  1593.979, 1.658, 2.66, 0.82, 4271., 63.214, 22950., 339.677, "", "", "", 
  "", 228127., "", "", 3.376, 324264., 4.799, 0.041, 24.4, "people tested", 
  2.9077626*^7, 2.026999*^7, 8.965023*^6, 459491., 496167., 43.04, 30., 
  13.27, 7344., 63.89, 6.7564251*^7, 122.578, 42., 19.718, 13.079, 38605.671, 
  "", 86.06, 4.77, 30.1, 35.6, "", 5.98, 82.66, 0.901}, 
 {"FRA", "Europe", "France", "2021-05-16", 5.939019*^6, 13948., 14389.286, 
  107777., 81., 174.857, 87901.796, 206.441, 212.972, 1595.178, 1.199, 2.588, 
  0.83, 4255., 62.977, 22963., 339.869, 1199.332, 17.751, 5274.049, 78.06, 
  54186., "", "", 0.802, 323724., 4.791, 0.041, 24.4, "people tested", 
  2.9297775*^7, 2.0469295*^7, 8.986218*^6, 220149., 502725., 43.36, 30.3, 
  13.3, 7441., 63.89, 6.7564251*^7, 122.578, 42., 19.718, 13.079, 38605.671, 
  "", 86.06, 4.77, 30.1, 35.6, "", 5.98, 82.66, 0.901}, 
 {"FRA", "Europe", "France", "2021-05-17", 5.94237*^6, 3351., 14396.714, 
  107973., 196., 161.143, 87951.393, 49.597, 213.082, 1598.079, 2.901, 2.385, 
  0.84, 4186., 61.956, 22749., 336.702, "", "", "", "", 473197., "", "", 
  7.004, 316722., 4.688, 0.04, 25., "people tested", 2.9814745*^7, 
  2.083701*^7, 9.139708*^6, 516970., 500499., 44.13, 30.84, 13.53, 7408., 
  63.89, 6.7564251*^7, 122.578, 42., 19.718, 13.079, 38605.671, "", 86.06, 
  4.77, 30.1, 35.6, "", 5.98, 82.66, 0.901}, {"FRA", "Europe", "France", 
  "2021-05-18", 5.959593*^6, 17223., 14029.857, 108201., 228., 157.857, 
  88206.306, 254.913, 207.652, 1601.453, 3.375, 2.336, 0.84, 4015., 59.425, 
  22058., 326.474, "", "", "", "", 437079., "", "", 6.469, 310440., 4.595, 
  0.04, 25., "people tested", 3.041337*^7, 2.1282321*^7, 9.301545*^6, 
  598625., 492594., 45.01, 31.5, 13.77, 7291., 63.89, 6.7564251*^7, 122.578, 
  42., 19.718, 13.079, 38605.671, "", 86.06, 4.77, 30.1, 35.6, "", 5.98, 
  82.66, 0.901}, {"FRA", "Europe", "France", "2021-05-19", 5.97865*^6, 
  19057., 13681.143, 108342., 141., 151.714, 88488.363, 282.057, 202.491, 
  1603.54, 2.087, 2.245, 0.84, 3862., 57.16, 21347., 315.951, "", "", "", "", 
  387524., "", "", 5.736, 301624., 4.464, 0.04, 25., "people tested", 
  3.1014392*^7, 2.1737829*^7, 9.452556*^6, 601022., 484927., 45.9, 32.17, 
  13.99, 7177., 54.63, 6.7564251*^7, 122.578, 42., 19.718, 13.079, 38605.671, 
  "", 86.06, 4.77, 30.1, 35.6, "", 5.98, 82.66, 0.901}, 
 {"FRA", "Europe", "France", "2021-05-20", 5.629983*^6, "", 10901., 108475., 
  133., 152., 83327.839, "", 161.343, 1605.509, 1.968, 2.25, 0.84, 3769., 
  55.784, 20750., 307.115, "", "", "", "", 429469., "", "", 6.356, 351765., 
  5.206, 0.038, 26.3, "people tested", 3.1669235*^7, 2.2232131*^7, 
  9.622259*^6, 654843., 523052., 46.87, 32.91, 14.24, 7742., 54.63, 
  6.7564251*^7, 122.578, 42., 19.718, 13.079, 38605.671, "", 86.06, 4.77, 
  30.1, 35.6, "", 5.98, 82.66, 0.901}, {"FRA", "Europe", "France", 
  "2021-05-21", 5.642786*^6, 12803., 11723.857, 108598., 123., 144.857, 
  83517.332, 189.494, 173.522, 1607.329, 1.82, 2.144, 0.84, 3631., 53.741, 
  20209., 299.108, "", "", "", "", 453632., "", "", 6.714, 351888., 5.208, 
  0.036, 27.8, "people tested", 3.2320242*^7, 2.2708377*^7, 9.809492*^6, 
  651007., 528872., 47.84, 33.61, 14.52, 7828., 54.63, 6.7564251*^7, 122.578, 
  42., 19.718, 13.079, 38605.671, "", 86.06, 4.77, 30.1, 35.6, "", 5.98, 
  82.66, 0.901}, {"FRA", "Europe", "France", "2021-05-22", 5.655397*^6, 
  12611., 11284.714, 108687., 89., 141.571, 83703.984, 186.652, 167.022, 
  1608.647, 1.317, 2.095, 0.83, 3544., 52.454, 19765., 292.536, "", "", "", 
  "", 244438., "", "", 3.618, 354218., 5.243, 0.035, 28.6, "people tested", 
  3.2741155*^7, 2.3049265*^7, 9.894421*^6, 420913., 523361., 48.46, 34.11, 
  14.64, 7746., 54.63, 6.7564251*^7, 122.578, 42., 19.718, 13.079, 38605.671, 
  "", 86.06, 4.77, 30.1, 35.6, "", 5.98, 82.66, 0.901}, 
 {"FRA", "Europe", "France", "2021-05-23", 5.665101*^6, 9704., 10678.429, 
  108757., 70., 140., 83847.61, 143.626, 158.049, 1609.683, 1.036, 2.072, 
  0.83, 3515., 52.025, 19720., 291.87, 1082.911, 16.028, 4445.055, 65.79, 
  52435., "", "", 0.776, 353968., 5.239, 0.035, 28.6, "people tested", 
  3.2914068*^7, 2.3207687*^7, 9.909329*^6, 172913., 516613., 48.72, 34.35, 
  14.67, 7646., 54.63, 6.7564251*^7, 122.578, 42., 19.718, 13.079, 38605.671, 
  "", 86.06, 4.77, 30.1, 35.6, "", 5.98, 82.66, 0.901}, 
 {"FRA", "Europe", "France", "2021-05-24", 5.667331*^6, 2230., 10518.286, 
  108819., 62., 120.857, 83880.616, 33.006, 155.678, 1610.6, 0.918, 1.789, 
  0.82, 3496., 51.743, 19701., 291.589, "", "", "", "", 96687., "", "", 
  1.431, 300181., 4.443, 0.033, 30.3, "people tested", 3.3204039*^7, 
  2.3464322*^7, 9.943593*^6, 289971., 484185., 49.14, 34.73, 14.72, 7166., 
  54.63, 6.7564251*^7, 122.578, 42., 19.718, 13.079, 38605.671, "", 86.06, 
  4.77, 30.1, 35.6, "", 5.98, 82.66, 0.901}, {"FRA", "Europe", "France", 
  "2021-05-25", 5.670486*^6, 3155., 8508.571, 109040., 221., 119.857, 
  83927.312, 46.696, 125.933, 1613.871, 3.271, 1.774, 0.82, 3447., 51.018, 
  19430., 287.578, "", "", "", "", 484074., "", "", 7.165, 306894., 4.542, 
  0.033, 30.3, "people tested", 3.378381*^7, 2.3854575*^7, 1.0140452*^7, 
  579771., 481491., 50., 35.31, 15.01, 7126., 54.63, 6.7564251*^7, 122.578, 
  42., 19.718, 13.079, 38605.671, "", 86.06, 4.77, 30.1, 35.6, "", 5.98, 
  82.66, 0.901}, {"FRA", "Europe", "France", "2021-05-26", 5.683143*^6, 
  12657., 7594.286, 109185., 145., 120.429, 84114.645, 187.333, 112.401, 
  1616.017, 2.146, 1.782, 0.83, 3330., 49.286, 18593., 275.19, "", "", "", 
  "", 356292., "", "", 5.273, 302432., 4.476, 0.033, 30.3, "people tested", 
  3.4369008*^7, 2.4251409*^7, 1.0336302*^7, 585198., 479231., 50.87, 35.89, 
  15.3, 7093., 54.63, 6.7564251*^7, 122.578, 42., 19.718, 13.079, 38605.671, 
  "", 86.06, 4.77, 30.1, 35.6, "", 5.98, 82.66, 0.901}, 
 {"FRA", "Europe", "France", "2021-05-27", 5.697076*^6, 13933., 9584.714, 
  109327., 142., 121.714, 84320.864, 206.219, 141.861, 1618.119, 2.102, 
  1.801, 0.83, 3206., 47.451, 17941., 265.54, "", "", "", "", 407258., "", 
  "", 6.028, 299259., 4.429, 0.032, 31.2, "people tested", 3.5025928*^7, 
  2.468936*^7, 1.0569265*^7, 656920., 479528., 51.84, 36.54, 15.64, 7097., 
  54.63, 6.7564251*^7, 122.578, 42., 19.718, 13.079, 38605.671, "", 86.06, 
  4.77, 30.1, 35.6, "", 5.98, 82.66, 0.901}, {"FRA", "Europe", "France", 
  "2021-05-28", 5.70835*^6, 11274., 9366.286, 109452., 125., 122., 84487.727, 
  166.863, 138.628, 1619.969, 1.85, 1.806, 0.83, 3104., 45.941, 17272., 
  255.638, "", "", "", "", 445502., "", "", 6.594, 298098., 4.412, 0.031, 
  32.3, "people tested", 3.5703584*^7, 2.5107133*^7, 1.0855239*^7, 677656., 
  483335., 52.84, 37.16, 16.07, 7154., 54.63, 6.7564251*^7, 122.578, 42., 
  19.718, 13.079, 38605.671, "", 86.06, 4.77, 30.1, 35.6, "", 5.98, 82.66, 
  0.901}, {"FRA", "Europe", "France", "2021-05-29", 5.719877*^6, 11527., 
  9211.429, 109518., 66., 118.714, 84658.335, 170.608, 136.336, 1620.946, 
  0.977, 1.757, 0.83, 3028., 44.817, 16847., 249.348, "", "", "", "", 
  227803., "", "", 3.372, 295722., 4.377, 0.031, 32.3, "people tested", 
  3.6146683*^7, 2.5400664*^7, 1.101587*^7, 443099., 486504., 53.5, 37.59, 
  16.3, 7201., 54.63, 6.7564251*^7, 122.578, 42., 19.718, 13.079, 38605.671, 
  "", 86.06, 4.77, 30.1, 35.6, "", 5.98, 82.66, 0.901}, 
 {"FRA", "Europe", "France", "2021-05-30", 5.728418*^6, 8541., 9045.286, 
  109562., 44., 115., 84784.748, 126.413, 133.877, 1621.597, 0.651, 1.702, 
  0.82, 2993., 44.299, 16775., 248.282, 851.074, 12.597, 3136.328, 46.42, 
  50149., "", "", 0.742, 295395., 4.372, 0.031, 32.3, "people tested", 
  3.6283698*^7, 2.5505008*^7, 1.1049397*^7, 137015., 481376., 53.7, 37.75, 
  16.35, 7125., 54.63, 6.7564251*^7, 122.578, 42., 19.718, 13.079, 38605.671, 
  "", 86.06, 4.77, 30.1, 35.6, "", 5.98, 82.66, 0.901}, 
 {"FRA", "Europe", "France", "2021-05-31", 5.728788*^6, 370., 8779.571, 
  109690., 128., 124.429, 84790.224, 5.476, 129.944, 1623.492, 1.894, 1.842, 
  0.81, 2945., 43.588, 16596., 245.633, "", "", "", "", 398482., "", "", 
  5.898, 338509., 5.01, 0.031, 32.3, "people tested", 3.6836942*^7, 
  2.5854521*^7, 1.1265493*^7, 553244., 518986., 54.52, 38.27, 16.67, 7681., 
  54.63, 6.7564251*^7, 122.578, 42., 19.718, 13.079, 38605.671, "", 86.06, 
  4.77, 30.1, 35.6, "", 5.98, 82.66, 0.901}, {"FRA", "Europe", "France", 
  "2021-06-01", 5.738641*^6, 9853., 9736.429, 109824., 134., 112., 84936.056, 
  145.832, 144.106, 1625.475, 1.983, 1.658, 0.81, 2825., 41.812, 16088., 
  238.114, "", "", "", "", 346114., "", "", 5.123, 318800., 4.718, 0.029, 
  34.5, "people tested", 3.7499459*^7, 2.6265138*^7, 1.1536998*^7, 662517., 
  530807., 55.5, 38.87, 17.08, 7856., 54.63, 6.7564251*^7, 122.578, 42., 
  19.718, 13.079, 38605.671, "", 86.06, 4.77, 30.1, 35.6, "", 5.98, 82.66, 
  0.901}, {"FRA", "Europe", "France", "2021-06-02", 5.739995*^6, 1354., 
  8121.714, 109841., 17., 93.714, 84956.096, 20.04, 120.207, 1625.727, 0.252, 
  1.387, 0.8, "", "", "", "", "", "", "", "", 311732., "", "", 4.614, 
  312434., 4.624, 0.027, 37., "people tested", 3.8127357*^7, 2.6661844*^7, 
  1.1782189*^7, 627898., 536907., 56.43, 39.46, 17.44, 7947., 54.63, 
  6.7564251*^7, 122.578, 42., 19.718, 13.079, 38605.671, "", 86.06, 4.77, 
  30.1, 35.6, "", 5.98, 82.66, 0.901}, {"FRA", "Europe", "France", 
  "2021-06-03", 5.755679*^6, 15684., 8371.857, 109990., 149., 94.714, 
  85188.231, 232.135, 123.91, 1627.932, 2.205, 1.402, 0.8, "", "", "", "", 
  "", "", "", "", 362896., "", "", 5.371, 306097., 4.53, 0.026, 38.5, 
  "people tested", 3.8833764*^7, 2.7109314*^7, 1.2060024*^7, 706407., 
  543977., 57.48, 40.12, 17.85, 8051., 54.63, 6.7564251*^7, 122.578, 42., 
  19.718, 13.079, 38605.671, "", 86.06, 4.77, 30.1, 35.6, "", 5.98, 82.66, 
  0.901}, {"FRA", "Europe", "France", "2021-06-04", 5.762637*^6, 6958., 
  7755.286, 110078., 88., 89.429, 85291.214, 102.983, 114.784, 1629.234, 
  1.302, 1.324, 0.8, "", "", "", "", "", "", "", "", 411573., "", "", 6.092, 
  301250., 4.459, 0.024, 41.7, "people tested", 3.9575811*^7, 2.7546267*^7, 
  1.238666*^7, 742047., 553175., 58.58, 40.77, 18.33, 8187., 54.63, 
  6.7564251*^7, 122.578, 42., 19.718, 13.079, 38605.671, "", 86.06, 4.77, 
  30.1, 35.6, "", 5.98, 82.66, 0.901}, {"FRA", "Europe", "France", 
  "2021-06-05", 5.769291*^6, 6654., 7059.143, 110135., 57., 88.143, 
  85389.698, 98.484, 104.48, 1630.078, 0.844, 1.305, 0.8, "", "", "", "", "", 
  "", "", "", "", "", "", "", "", "", "", "", "", 4.006029*^7, 2.7841538*^7, 
  1.2584831*^7, 484479., 559087., 59.29, 41.21, 18.63, 8275., "", 
  6.7564251*^7, 122.578, 42., 19.718, 13.079, 38605.671, "", 86.06, 4.77, 
  30.1, 35.6, "", 5.98, 82.66, 0.901}, {"FRA", "Europe", "France", 
  "2021-06-06", 5.774361*^6, 5070., 6563.286, 110160., 25., 85.429, 
  85464.738, 75.04, 97.141, 1630.448, 0.37, 1.264, 0.79, "", "", "", "", "", 
  "", "", "", "", "", "", "", "", "", "", "", "", 4.0237289*^7, 2.7969359*^7, 
  1.2634856*^7, 176999., 564799., 59.55, 41.4, 18.7, 8359., "", 6.7564251*^7, 
  122.578, 42., 19.718, 13.079, 38605.671, "", 86.06, 4.77, 30.1, 35.6, "", 
  5.98, 82.66, 0.901}, {"FRA", "Europe", "France", "2021-06-07", 5.775535*^6, 
  1174., 6678.143, 110224., 64., 76.286, 85482.114, 17.376, 98.841, 1631.395, 
  0.947, 1.129, "", "", "", "", "", "", "", "", "", "", "", "", "", "", "", 
  "", "", "", "", "", "", "", "", "", "", "", "", "", 6.7564251*^7, 122.578, 
  42., 19.718, 13.079, 38605.671, "", 86.06, 4.77, 30.1, 35.6, "", 5.98, 
  82.66, 0.901}, {"PYF", "Oceania", "French Polynesia", "2021-02-02", "", "", 
  "", "", "", "", "", "", "", "", "", "", "", "", "", "", "", "", "", "", "", 
  "", "", "", "", "", "", "", "", "", 2133., 2133., "", "", "", 0.76, 0.76, 
  "", "", "", 280904., 77.324, 32.7, 7.775, 4.593, "", "", "", 22.63, "", "", 
  "", "", 77.66, ""}, {"PYF", "Oceania", "French Polynesia", "2021-02-03", 
  "", "", "", "", "", "", "", "", "", "", "", "", "", "", "", "", "", "", "", 
  "", "", "", "", "", "", "", "", "", "", "", "", "", "", "", 185., "", "", 
  "", 659., "", 280904., 77.324, 32.7, 7.775, 4.593, "", "", "", 22.63, "", 
  "", "", "", 77.66, ""}, {"PYF", "Oceania", "French Polynesia", 
  "2021-02-04", "", "", "", "", "", "", "", "", "", "", "", "", "", "", "", 
  "", "", "", "", "", "", "", "", "", "", "", "", "", "", "", "", "", "", "", 
  185., "", "", "", 659., "", 280904., 77.324, 32.7, 7.775, 4.593, "", "", 
  "", 22.63, "", "", "", "", 77.66, ""}, {"PYF", "Oceania", 
  "French Polynesia", "2021-02-05", "", "", "", "", "", "", "", "", "", "", 
  "", "", "", "", "", "", "", "", "", "", "", "", "", "", "", "", "", "", "", 
  "", "", "", "", "", 185., "", "", "", 659., "", 280904., 77.324, 32.7, 
  7.775, 4.593, "", "", "", 22.63, "", "", "", "", 77.66, ""}, 
 {"PYF", "Oceania", "French Polynesia", "2021-02-06", "", "", "", "", "", "", 
  "", "", "", "", "", "", "", "", "", "", "", "", "", "", "", "", "", "", "", 
  "", "", "", "", "", "", "", "", "", 185., "", "", "", 659., "", 280904., 
  77.324, 32.7, 7.775, 4.593, "", "", "", 22.63, "", "", "", "", 77.66, ""}, 
 {"PYF", "Oceania", "French Polynesia", "2021-02-07", "", "", "", "", "", "", 
  "", "", "", "", "", "", "", "", "", "", "", "", "", "", "", "", "", "", "", 
  "", "", "", "", "", "", "", "", "", 185., "", "", "", 659., "", 280904., 
  77.324, 32.7, 7.775, 4.593, "", "", "", 22.63, "", "", "", "", 77.66, ""}, 
 {"PYF", "Oceania", "French Polynesia", "2021-02-08", "", "", "", "", "", "", 
  "", "", "", "", "", "", "", "", "", "", "", "", "", "", "", "", "", "", "", 
  "", "", "", "", "", "", "", "", "", 185., "", "", "", 659., "", 280904., 
  77.324, 32.7, 7.775, 4.593, "", "", "", 22.63, "", "", "", "", 77.66, ""}, 
 {"PYF", "Oceania", "French Polynesia", "2021-02-09", "", "", "", "", "", "", 
  "", "", "", "", "", "", "", "", "", "", "", "", "", "", "", "", "", "", "", 
  "", "", "", "", "", "", "", "", "", 185., "", "", "", 659., "", 280904., 
  77.324, 32.7, 7.775, 4.593, "", "", "", 22.63, "", "", "", "", 77.66, ""}, 
 {"PYF", "Oceania", "French Polynesia", "2021-02-10", "", "", "", "", "", "", 
  "", "", "", "", "", "", "", "", "", "", "", "", "", "", "", "", "", "", "", 
  "", "", "", "", "", 3611., 3196., 415., "", 185., 1.29, 1.14, 0.15, 659., 
  "", 280904., 77.324, 32.7, 7.775, 4.593, "", "", "", 22.63, "", "", "", "", 
  77.66, ""}, {"PYF", "Oceania", "French Polynesia", "2021-02-11", "", "", 
  "", "", "", "", "", "", "", "", "", "", "", "", "", "", "", "", "", "", "", 
  "", "", "", "", "", "", "", "", "", "", "", "", "", 208., "", "", "", 740., 
  "", 280904., 77.324, 32.7, 7.775, 4.593, "", "", "", 22.63, "", "", "", "", 
  77.66, ""}, {"PYF", "Oceania", "French Polynesia", "2021-02-12", "", "", 
  "", "", "", "", "", "", "", "", "", "", "", "", "", "", "", "", "", "", "", 
  "", "", "", "", "", "", "", "", "", "", "", "", "", 232., "", "", "", 826., 
  "", 280904., 77.324, 32.7, 7.775, 4.593, "", "", "", 22.63, "", "", "", "", 
  77.66, ""}, {"PYF", "Oceania", "French Polynesia", "2021-02-13", "", "", 
  "", "", "", "", "", "", "", "", "", "", "", "", "", "", "", "", "", "", "", 
  "", "", "", "", "", "", "", "", "", "", "", "", "", 255., "", "", "", 908., 
  "", 280904., 77.324, 32.7, 7.775, 4.593, "", "", "", 22.63, "", "", "", "", 
  77.66, ""}, {"PYF", "Oceania", "French Polynesia", "2021-02-14", "", "", 
  "", "", "", "", "", "", "", "", "", "", "", "", "", "", "", "", "", "", "", 
  "", "", "", "", "", "", "", "", "", "", "", "", "", 279., "", "", "", 993., 
  "", 280904., 77.324, 32.7, 7.775, 4.593, "", "", "", 22.63, "", "", "", "", 
  77.66, ""}, {"PYF", "Oceania", "French Polynesia", "2021-02-15", "", "", 
  "", "", "", "", "", "", "", "", "", "", "", "", "", "", "", "", "", "", "", 
  "", "", "", "", "", "", "", "", "", "", "", "", "", 302., "", "", "", 
  1075., "", 280904., 77.324, 32.7, 7.775, 4.593, "", "", "", 22.63, "", "", 
  "", "", 77.66, ""}, {"PYF", "Oceania", "French Polynesia", "2021-02-16", 
  "", "", "", "", "", "", "", "", "", "", "", "", "", "", "", "", "", "", "", 
  "", "", "", "", "", "", "", "", "", "", "", 5705., 4628., 1077., "", 326., 
  2.03, 1.65, 0.38, 1161., "", 280904., 77.324, 32.7, 7.775, 4.593, "", "", 
  "", 22.63, "", "", "", "", 77.66, ""}, {"PYF", "Oceania", 
  "French Polynesia", "2021-02-17", "", "", "", "", "", "", "", "", "", "", 
  "", "", "", "", "", "", "", "", "", "", "", "", "", "", "", "", "", "", "", 
  "", 6155., 4889., 1266., 450., 363., 2.19, 1.74, 0.45, 1292., "", 280904., 
  77.324, 32.7, 7.775, 4.593, "", "", "", 22.63, "", "", "", "", 77.66, ""}, 
 {"PYF", "Oceania", "French Polynesia", "2021-02-18", "", "", "", "", "", "", 
  "", "", "", "", "", "", "", "", "", "", "", "", "", "", "", "", "", "", "", 
  "", "", "", "", "", "", "", "", "", 359., "", "", "", 1278., "", 280904., 
  77.324, 32.7, 7.775, 4.593, "", "", "", 22.63, "", "", "", "", 77.66, ""}, 
 {"PYF", "Oceania", "French Polynesia", "2021-02-19", "", "", "", "", "", "", 
  "", "", "", "", "", "", "", "", "", "", "", "", "", "", "", "", "", "", "", 
  "", "", "", "", "", "", "", "", "", 354., "", "", "", 1260., "", 280904., 
  77.324, 32.7, 7.775, 4.593, "", "", "", 22.63, "", "", "", "", 77.66, ""}, 
 {"PYF", "Oceania", "French Polynesia", "2021-02-20", "", "", "", "", "", "", 
  "", "", "", "", "", "", "", "", "", "", "", "", "", "", "", "", "", "", "", 
  "", "", "", "", "", "", "", "", "", 349., "", "", "", 1242., "", 280904., 
  77.324, 32.7, 7.775, 4.593, "", "", "", 22.63, "", "", "", "", 77.66, ""}, 
 {"PYF", "Oceania", "French Polynesia", "2021-02-21", "", "", "", "", "", "", 
  "", "", "", "", "", "", "", "", "", "", "", "", "", "", "", "", "", "", "", 
  "", "", "", "", "", "", "", "", "", 344., "", "", "", 1225., "", 280904., 
  77.324, 32.7, 7.775, 4.593, "", "", "", 22.63, "", "", "", "", 77.66, ""}, 
 {"PYF", "Oceania", "French Polynesia", "2021-02-22", "", "", "", "", "", "", 
  "", "", "", "", "", "", "", "", "", "", "", "", "", "", "", "", "", "", "", 
  "", "", "", "", "", "", "", "", "", 339., "", "", "", 1207., "", 280904., 
  77.324, 32.7, 7.775, 4.593, "", "", "", 22.63, "", "", "", "", 77.66, ""}, 
 {"PYF", "Oceania", "French Polynesia", "2021-02-23", "", "", "", "", "", "", 
  "", "", "", "", "", "", "", "", "", "", "", "", "", "", "", "", "", "", "", 
  "", "", "", "", "", 8045., 5930., 2115., "", 334., 2.86, 2.11, 0.75, 1189., 
  "", 280904., 77.324, 32.7, 7.775, 4.593, "", "", "", 22.63, "", "", "", "", 
  77.66, ""}, {"PYF", "Oceania", "French Polynesia", "2021-02-24", "", "", 
  "", "", "", "", "", "", "", "", "", "", "", "", "", "", "", "", "", "", "", 
  "", "", "", "", "", "", "", "", "", "", "", "", "", 309., "", "", "", 
  1100., "", 280904., 77.324, 32.7, 7.775, 4.593, "", "", "", 22.63, "", "", 
  "", "", 77.66, ""}, {"PYF", "Oceania", "French Polynesia", "2021-02-25", 
  "", "", "", "", "", "", "", "", "", "", "", "", "", "", "", "", "", "", "", 
  "", "", "", "", "", "", "", "", "", "", "", "", "", "", "", 303., "", "", 
  "", 1079., "", 280904., 77.324, 32.7, 7.775, 4.593, "", "", "", 22.63, "", 
  "", "", "", 77.66, ""}, {"PYF", "Oceania", "French Polynesia", 
  "2021-02-26", "", "", "", "", "", "", "", "", "", "", "", "", "", "", "", 
  "", "", "", "", "", "", "", "", "", "", "", "", "", "", "", "", "", "", "", 
  298., "", "", "", 1061., "", 280904., 77.324, 32.7, 7.775, 4.593, "", "", 
  "", 22.63, "", "", "", "", 77.66, ""}, {"PYF", "Oceania", 
  "French Polynesia", "2021-02-27", "", "", "", "", "", "", "", "", "", "", 
  "", "", "", "", "", "", "", "", "", "", "", "", "", "", "", "", "", "", "", 
  "", "", "", "", "", 292., "", "", "", 1040., "", 280904., 77.324, 32.7, 
  7.775, 4.593, "", "", "", 22.63, "", "", "", "", 77.66, ""}, 
 {"PYF", "Oceania", "French Polynesia", "2021-02-28", "", "", "", "", "", "", 
  "", "", "", "", "", "", "", "", "", "", "", "", "", "", "", "", "", "", "", 
  "", "", "", "", "", "", "", "", "", 286., "", "", "", 1018., "", 280904., 
  77.324, 32.7, 7.775, 4.593, "", "", "", 22.63, "", "", "", "", 77.66, ""}, 
 {"PYF", "Oceania", "French Polynesia", "2021-03-01", "", "", "", "", "", "", 
  "", "", "", "", "", "", "", "", "", "", "", "", "", "", "", "", "", "", "", 
  "", "", "", "", "", 9692., 6596., 3096., "", 280., 3.45, 2.35, 1.1, 997., 
  "", 280904., 77.324, 32.7, 7.775, 4.593, "", "", "", 22.63, "", "", "", "", 
  77.66, ""}, {"PYF", "Oceania", "French Polynesia", "2021-03-02", "", "", 
  "", "", "", "", "", "", "", "", "", "", "", "", "", "", "", "", "", "", "", 
  "", "", "", "", "", "", "", "", "", 10097., 6773., 3324., 405., 293., 3.59, 
  2.41, 1.18, 1043., "", 280904., 77.324, 32.7, 7.775, 4.593, "", "", "", 
  22.63, "", "", "", "", 77.66, ""}, {"PYF", "Oceania", "French Polynesia", 
  "2021-03-03", "", "", "", "", "", "", "", "", "", "", "", "", "", "", "", 
  "", "", "", "", "", "", "", "", "", "", "", "", "", "", "", "", "", "", "", 
  301., "", "", "", 1072., "", 280904., 77.324, 32.7, 7.775, 4.593, "", "", 
  "", 22.63, "", "", "", "", 77.66, ""}, {"PYF", "Oceania", 
  "French Polynesia", "2021-03-04", "", "", "", "", "", "", "", "", "", "", 
  "", "", "", "", "", "", "", "", "", "", "", "", "", "", "", "", "", "", "", 
  "", "", "", "", "", 309., "", "", "", 1100., "", 280904., 77.324, 32.7, 
  7.775, 4.593, "", "", "", 22.63, "", "", "", "", 77.66, ""}, 
 {"PYF", "Oceania", "French Polynesia", "2021-03-05", "", "", "", "", "", "", 
  "", "", "", "", "", "", "", "", "", "", "", "", "", "", "", "", "", "", "", 
  "", "", "", "", "", "", "", "", "", 318., "", "", "", 1132., "", 280904., 
  77.324, 32.7, 7.775, 4.593, "", "", "", 22.63, "", "", "", "", 77.66, ""}, 
 {"PYF", "Oceania", "French Polynesia", "2021-03-06", "", "", "", "", "", "", 
  "", "", "", "", "", "", "", "", "", "", "", "", "", "", "", "", "", "", "", 
  "", "", "", "", "", "", "", "", "", 326., "", "", "", 1161., "", 280904., 
  77.324, 32.7, 7.775, 4.593, "", "", "", 22.63, "", "", "", "", 77.66, ""}, 
 {"PYF", "Oceania", "French Polynesia", "2021-03-07", "", "", "", "", "", "", 
  "", "", "", "", "", "", "", "", "", "", "", "", "", "", "", "", "", "", "", 
  "", "", "", "", "", "", "", "", "", 334., "", "", "", 1189., "", 280904., 
  77.324, 32.7, 7.775, 4.593, "", "", "", 22.63, "", "", "", "", 77.66, ""}, 
 {"PYF", "Oceania", "French Polynesia", "2021-03-08", "", "", "", "", "", "", 
  "", "", "", "", "", "", "", "", "", "", "", "", "", "", "", "", "", "", "", 
  "", "", "", "", "", "", "", "", "", 342., "", "", "", 1217., "", 280904., 
  77.324, 32.7, 7.775, 4.593, "", "", "", 22.63, "", "", "", "", 77.66, ""}, 
 {"PYF", "Oceania", "French Polynesia", "2021-03-09", "", "", "", "", "", "", 
  "", "", "", "", "", "", "", "", "", "", "", "", "", "", "", "", "", "", "", 
  "", "", "", "", "", 12417., 8018., 4399., "", 331., 4.42, 2.85, 1.57, 
  1178., "", 280904., 77.324, 32.7, 7.775, 4.593, "", "", "", 22.63, "", "", 
  "", "", 77.66, ""}, {"PYF", "Oceania", "French Polynesia", "2021-03-10", 
  "", "", "", "", "", "", "", "", "", "", "", "", "", "", "", "", "", "", "", 
  "", "", "", "", "", "", "", "", "", "", "", "", "", "", "", 418., "", "", 
  "", 1488., "", 280904., 77.324, 32.7, 7.775, 4.593, "", "", "", 22.63, "", 
  "", "", "", 77.66, ""}, {"PYF", "Oceania", "French Polynesia", 
  "2021-03-11", "", "", "", "", "", "", "", "", "", "", "", "", "", "", "", 
  "", "", "", "", "", "", "", "", "", "", "", "", "", "", "", "", "", "", "", 
  505., "", "", "", 1798., "", 280904., 77.324, 32.7, 7.775, 4.593, "", "", 
  "", 22.63, "", "", "", "", 77.66, ""}, {"PYF", "Oceania", 
  "French Polynesia", "2021-03-12", "", "", "", "", "", "", "", "", "", "", 
  "", "", "", "", "", "", "", "", "", "", "", "", "", "", "", "", "", "", "", 
  "", "", "", "", "", 592., "", "", "", 2107., "", 280904., 77.324, 32.7, 
  7.775, 4.593, "", "", "", 22.63, "", "", "", "", 77.66, ""}, 
 {"PYF", "Oceania", "French Polynesia", "2021-03-13", "", "", "", "", "", "", 
  "", "", "", "", "", "", "", "", "", "", "", "", "", "", "", "", "", "", "", 
  "", "", "", "", "", "", "", "", "", 679., "", "", "", 2417., "", 280904., 
  77.324, 32.7, 7.775, 4.593, "", "", "", 22.63, "", "", "", "", 77.66, ""}, 
 {"PYF", "Oceania", "French Polynesia", "2021-03-14", "", "", "", "", "", "", 
  "", "", "", "", "", "", "", "", "", "", "", "", "", "", "", "", "", "", "", 
  "", "", "", "", "", "", "", "", "", 766., "", "", "", 2727., "", 280904., 
  77.324, 32.7, 7.775, 4.593, "", "", "", 22.63, "", "", "", "", 77.66, ""}, 
 {"PYF", "Oceania", "French Polynesia", "2021-03-15", "", "", "", "", "", "", 
  "", "", "", "", "", "", "", "", "", "", "", "", "", "", "", "", "", "", "", 
  "", "", "", "", "", "", "", "", "", 853., "", "", "", 3037., "", 280904., 
  77.324, 32.7, 7.775, 4.593, "", "", "", 22.63, "", "", "", "", 77.66, ""}, 
 {"PYF", "Oceania", "French Polynesia", "2021-03-16", "", "", "", "", "", "", 
  "", "", "", "", "", "", "", "", "", "", "", "", "", "", "", "", "", "", "", 
  "", "", "", "", "", 18996., 13358., 5638., "", 940., 6.76, 4.76, 2.01, 
  3346., "", 280904., 77.324, 32.7, 7.775, 4.593, "", "", "", 22.63, "", "", 
  "", "", 77.66, ""}, {"PYF", "Oceania", "French Polynesia", "2021-03-17", 
  "", "", "", "", "", "", "", "", "", "", "", "", "", "", "", "", "", "", "", 
  "", "", "", "", "", "", "", "", "", "", "", "", "", "", "", 907., "", "", 
  "", 3229., "", 280904., 77.324, 32.7, 7.775, 4.593, "", "", "", 22.63, "", 
  "", "", "", 77.66, ""}, {"PYF", "Oceania", "French Polynesia", 
  "2021-03-18", "", "", "", "", "", "", "", "", "", "", "", "", "", "", "", 
  "", "", "", "", "", "", "", "", "", "", "", "", "", "", "", "", "", "", "", 
  875., "", "", "", 3115., "", 280904., 77.324, 32.7, 7.775, 4.593, "", "", 
  "", 22.63, "", "", "", "", 77.66, ""}, {"PYF", "Oceania", 
  "French Polynesia", "2021-03-19", "", "", "", "", "", "", "", "", "", "", 
  "", "", "", "", "", "", "", "", "", "", "", "", "", "", "", "", "", "", "", 
  "", "", "", "", "", 842., "", "", "", 2997., "", 280904., 77.324, 32.7, 
  7.775, 4.593, "", "", "", 22.63, "", "", "", "", 77.66, ""}, 
 {"PYF", "Oceania", "French Polynesia", "2021-03-20", "", "", "", "", "", "", 
  "", "", "", "", "", "", "", "", "", "", "", "", "", "", "", "", "", "", "", 
  "", "", "", "", "", "", "", "", "", 809., "", "", "", 2880., "", 280904., 
  77.324, 32.7, 7.775, 4.593, "", "", "", 22.63, "", "", "", "", 77.66, ""}, 
 {"PYF", "Oceania", "French Polynesia", "2021-03-21", "", "", "", "", "", "", 
  "", "", "", "", "", "", "", "", "", "", "", "", "", "", "", "", "", "", "", 
  "", "", "", "", "", "", "", "", "", 777., "", "", "", 2766., "", 280904., 
  77.324, 32.7, 7.775, 4.593, "", "", "", 22.63, "", "", "", "", 77.66, ""}, 
 {"PYF", "Oceania", "French Polynesia", "2021-03-22", "", "", "", "", "", "", 
  "", "", "", "", "", "", "", "", "", "", "", "", "", "", "", "", "", "", "", 
  "", "", "", "", "", "", "", "", "", 744., "", "", "", 2649., "", 280904., 
  77.324, 32.7, 7.775, 4.593, "", "", "", 22.63, "", "", "", "", 77.66, ""}, 
 {"PYF", "Oceania", "French Polynesia", "2021-03-23", "", "", "", "", "", "", 
  "", "", "", "", "", "", "", "", "", "", "", "", "", "", "", "", "", "", "", 
  "", "", "", "", "", 23975., 17563., 6412., "", 711., 8.53, 6.25, 2.28, 
  2531., "", 280904., 77.324, 32.7, 7.775, 4.593, "", "", "", 22.63, "", "", 
  "", "", 77.66, ""}, {"PYF", "Oceania", "French Polynesia", "2021-03-24", 
  "", "", "", "", "", "", "", "", "", "", "", "", "", "", "", "", "", "", "", 
  "", "", "", "", "", "", "", "", "", "", "", "", "", "", "", 734., "", "", 
  "", 2613., "", 280904., 77.324, 32.7, 7.775, 4.593, "", "", "", 22.63, "", 
  "", "", "", 77.66, ""}, {"PYF", "Oceania", "French Polynesia", 
  "2021-03-25", "", "", "", "", "", "", "", "", "", "", "", "", "", "", "", 
  "", "", "", "", "", "", "", "", "", "", "", "", "", "", "", "", "", "", "", 
  757., "", "", "", 2695., "", 280904., 77.324, 32.7, 7.775, 4.593, "", "", 
  "", 22.63, "", "", "", "", 77.66, ""}, {"PYF", "Oceania", 
  "French Polynesia", "2021-03-26", "", "", "", "", "", "", "", "", "", "", 
  "", "", "", "", "", "", "", "", "", "", "", "", "", "", "", "", "", "", "", 
  "", "", "", "", "", 780., "", "", "", 2777., "", 280904., 77.324, 32.7, 
  7.775, 4.593, "", "", "", 22.63, "", "", "", "", 77.66, ""}, 
 {"PYF", "Oceania", "French Polynesia", "2021-03-27", "", "", "", "", "", "", 
  "", "", "", "", "", "", "", "", "", "", "", "", "", "", "", "", "", "", "", 
  "", "", "", "", "", "", "", "", "", 803., "", "", "", 2859., "", 280904., 
  77.324, 32.7, 7.775, 4.593, "", "", "", 22.63, "", "", "", "", 77.66, ""}, 
 {"PYF", "Oceania", "French Polynesia", "2021-03-28", "", "", "", "", "", "", 
  "", "", "", "", "", "", "", "", "", "", "", "", "", "", "", "", "", "", "", 
  "", "", "", "", "", "", "", "", "", 826., "", "", "", 2941., "", 280904., 
  77.324, 32.7, 7.775, 4.593, "", "", "", 22.63, "", "", "", "", 77.66, ""}, 
 {"PYF", "Oceania", "French Polynesia", "2021-03-29", "", "", "", "", "", "", 
  "", "", "", "", "", "", "", "", "", "", "", "", "", "", "", "", "", "", "", 
  "", "", "", "", "", "", "", "", "", 849., "", "", "", 3022., "", 280904., 
  77.324, 32.7, 7.775, 4.593, "", "", "", 22.63, "", "", "", "", 77.66, ""}, 
 {"PYF", "Oceania", "French Polynesia", "2021-03-30", "", "", "", "", "", "", 
  "", "", "", "", "", "", "", "", "", "", "", "", "", "", "", "", "", "", "", 
  "", "", "", "", "", 30080., 22648., 7432., "", 872., 10.71, 8.06, 2.65, 
  3104., "", 280904., 77.324, 32.7, 7.775, 4.593, "", "", "", 22.63, "", "", 
  "", "", 77.66, ""}, {"PYF", "Oceania", "French Polynesia", "2021-03-31", 
  "", "", "", "", "", "", "", "", "", "", "", "", "", "", "", "", "", "", "", 
  "", "", "", "", "", "", "", "", "", "", "", "", "", "", "", 833., "", "", 
  "", 2965., "", 280904., 77.324, 32.7, 7.775, 4.593, "", "", "", 22.63, "", 
  "", "", "", 77.66, ""}, {"PYF", "Oceania", "French Polynesia", 
  "2021-04-01", "", "", "", "", "", "", "", "", "", "", "", "", "", "", "", 
  "", "", "", "", "", "", "", "", "", "", "", "", "", "", "", "", "", "", "", 
  795., "", "", "", 2830., "", 280904., 77.324, 32.7, 7.775, 4.593, "", "", 
  "", 22.63, "", "", "", "", 77.66, ""}, {"PYF", "Oceania", 
  "French Polynesia", "2021-04-02", "", "", "", "", "", "", "", "", "", "", 
  "", "", "", "", "", "", "", "", "", "", "", "", "", "", "", "", "", "", "", 
  "", "", "", "", "", 756., "", "", "", 2691., "", 280904., 77.324, 32.7, 
  7.775, 4.593, "", "", "", 22.63, "", "", "", "", 77.66, ""}, 
 {"PYF", "Oceania", "French Polynesia", "2021-04-03", "", "", "", "", "", "", 
  "", "", "", "", "", "", "", "", "", "", "", "", "", "", "", "", "", "", "", 
  "", "", "", "", "", "", "", "", "", 717., "", "", "", 2552., "", 280904., 
  77.324, 32.7, 7.775, 4.593, "", "", "", 22.63, "", "", "", "", 77.66, ""}, 
 {"PYF", "Oceania", "French Polynesia", "2021-04-04", "", "", "", "", "", "", 
  "", "", "", "", "", "", "", "", "", "", "", "", "", "", "", "", "", "", "", 
  "", "", "", "", "", "", "", "", "", 679., "", "", "", 2417., "", 280904., 
  77.324, 32.7, 7.775, 4.593, "", "", "", 22.63, "", "", "", "", 77.66, ""}, 
 {"PYF", "Oceania", "French Polynesia", "2021-04-05", "", "", "", "", "", "", 
  "", "", "", "", "", "", "", "", "", "", "", "", "", "", "", "", "", "", "", 
  "", "", "", "", "", "", "", "", "", 640., "", "", "", 2278., "", 280904., 
  77.324, 32.7, 7.775, 4.593, "", "", "", 22.63, "", "", "", "", 77.66, ""}, 
 {"PYF", "Oceania", "French Polynesia", "2021-04-06", "", "", "", "", "", "", 
  "", "", "", "", "", "", "", "", "", "", "", "", "", "", "", "", "", "", "", 
  "", "", "", "", "", "", "", "", "", 601., "", "", "", 2140., "", 280904., 
  77.324, 32.7, 7.775, 4.593, "", "", "", 22.63, "", "", "", "", 77.66, ""}, 
 {"PYF", "Oceania", "French Polynesia", "2021-04-07", "", "", "", "", "", "", 
  "", "", "", "", "", "", "", "", "", "", "", "", "", "", "", "", "", "", "", 
  "", "", "", "", "", 34889., 25565., 9324., "", 601., 12.42, 9.1, 3.32, 
  2140., "", 280904., 77.324, 32.7, 7.775, 4.593, "", "", "", 22.63, "", "", 
  "", "", 77.66, ""}, {"PYF", "Oceania", "French Polynesia", "2021-04-08", 
  "", "", "", "", "", "", "", "", "", "", "", "", "", "", "", "", "", "", "", 
  "", "", "", "", "", "", "", "", "", "", "", "", "", "", "", 741., "", "", 
  "", 2638., "", 280904., 77.324, 32.7, 7.775, 4.593, "", "", "", 22.63, "", 
  "", "", "", 77.66, ""}, {"PYF", "Oceania", "French Polynesia", 
  "2021-04-09", "", "", "", "", "", "", "", "", "", "", "", "", "", "", "", 
  "", "", "", "", "", "", "", "", "", "", "", "", "", "", "", "", "", "", "", 
  881., "", "", "", 3136., "", 280904., 77.324, 32.7, 7.775, 4.593, "", "", 
  "", 22.63, "", "", "", "", 77.66, ""}, {"PYF", "Oceania", 
  "French Polynesia", "2021-04-10", "", "", "", "", "", "", "", "", "", "", 
  "", "", "", "", "", "", "", "", "", "", "", "", "", "", "", "", "", "", "", 
  "", "", "", "", "", 1021., "", "", "", 3635., "", 280904., 77.324, 32.7, 
  7.775, 4.593, "", "", "", 22.63, "", "", "", "", 77.66, ""}, 
 {"PYF", "Oceania", "French Polynesia", "2021-04-11", "", "", "", "", "", "", 
  "", "", "", "", "", "", "", "", "", "", "", "", "", "", "", "", "", "", "", 
  "", "", "", "", "", "", "", "", "", 1161., "", "", "", 4133., "", 280904., 
  77.324, 32.7, 7.775, 4.593, "", "", "", 22.63, "", "", "", "", 77.66, ""}, 
 {"PYF", "Oceania", "French Polynesia", "2021-04-12", "", "", "", "", "", "", 
  "", "", "", "", "", "", "", "", "", "", "", "", "", "", "", "", "", "", "", 
  "", "", "", "", "", "", "", "", "", 1301., "", "", "", 4631., "", 280904., 
  77.324, 32.7, 7.775, 4.593, "", "", "", 22.63, "", "", "", "", 77.66, ""}, 
 {"PYF", "Oceania", "French Polynesia", "2021-04-13", "", "", "", "", "", "", 
  "", "", "", "", "", "", "", "", "", "", "", "", "", "", "", "", "", "", "", 
  "", "", "", "", "", 44378., 30082., 14296., "", 1441., 15.8, 10.71, 5.09, 
  5130., "", 280904., 77.324, 32.7, 7.775, 4.593, "", "", "", 22.63, "", "", 
  "", "", 77.66, ""}, {"PYF", "Oceania", "French Polynesia", "2021-04-14", 
  "", "", "", "", "", "", "", "", "", "", "", "", "", "", "", "", "", "", "", 
  "", "", "", "", "", "", "", "", "", "", "", "", "", "", "", 1501., "", "", 
  "", 5343., "", 280904., 77.324, 32.7, 7.775, 4.593, "", "", "", 22.63, "", 
  "", "", "", 77.66, ""}, {"PYF", "Oceania", "French Polynesia", 
  "2021-04-15", "", "", "", "", "", "", "", "", "", "", "", "", "", "", "", 
  "", "", "", "", "", "", "", "", "", "", "", "", "", "", "", "", "", "", "", 
  1421., "", "", "", 5059., "", 280904., 77.324, 32.7, 7.775, 4.593, "", "", 
  "", 22.63, "", "", "", "", 77.66, ""}, {"PYF", "Oceania", 
  "French Polynesia", "2021-04-16", "", "", "", "", "", "", "", "", "", "", 
  "", "", "", "", "", "", "", "", "", "", "", "", "", "", "", "", "", "", "", 
  "", "", "", "", "", 1341., "", "", "", 4774., "", 280904., 77.324, 32.7, 
  7.775, 4.593, "", "", "", 22.63, "", "", "", "", 77.66, ""}, 
 {"PYF", "Oceania", "French Polynesia", "2021-04-17", "", "", "", "", "", "", 
  "", "", "", "", "", "", "", "", "", "", "", "", "", "", "", "", "", "", "", 
  "", "", "", "", "", "", "", "", "", 1261., "", "", "", 4489., "", 280904., 
  77.324, 32.7, 7.775, 4.593, "", "", "", 22.63, "", "", "", "", 77.66, ""}, 
 {"PYF", "Oceania", "French Polynesia", "2021-04-18", "", "", "", "", "", "", 
  "", "", "", "", "", "", "", "", "", "", "", "", "", "", "", "", "", "", "", 
  "", "", "", "", "", "", "", "", "", 1181., "", "", "", 4204., "", 280904., 
  77.324, 32.7, 7.775, 4.593, "", "", "", 22.63, "", "", "", "", 77.66, ""}, 
 {"PYF", "Oceania", "French Polynesia", "2021-04-19", "", "", "", "", "", "", 
  "", "", "", "", "", "", "", "", "", "", "", "", "", "", "", "", "", "", "", 
  "", "", "", "", "", "", "", "", "", 1101., "", "", "", 3919., "", 280904., 
  77.324, 32.7, 7.775, 4.593, "", "", "", 22.63, "", "", "", "", 77.66, ""}, 
 {"PYF", "Oceania", "French Polynesia", "2021-04-20", "", "", "", "", "", "", 
  "", "", "", "", "", "", "", "", "", "", "", "", "", "", "", "", "", "", "", 
  "", "", "", "", "", 51521., 33625., 17896., "", 1020., 18.34, 11.97, 6.37, 
  3631., "", 280904., 77.324, 32.7, 7.775, 4.593, "", "", "", 22.63, "", "", 
  "", "", 77.66, ""}, {"PYF", "Oceania", "French Polynesia", "2021-04-21", 
  "", "", "", "", "", "", "", "", "", "", "", "", "", "", "", "", "", "", "", 
  "", "", "", "", "", "", "", "", "", "", "", "", "", "", "", 1092., "", "", 
  "", 3887., "", 280904., 77.324, 32.7, 7.775, 4.593, "", "", "", 22.63, "", 
  "", "", "", 77.66, ""}, {"PYF", "Oceania", "French Polynesia", 
  "2021-04-22", "", "", "", "", "", "", "", "", "", "", "", "", "", "", "", 
  "", "", "", "", "", "", "", "", "", "", "", "", "", "", "", "", "", "", "", 
  1164., "", "", "", 4144., "", 280904., 77.324, 32.7, 7.775, 4.593, "", "", 
  "", 22.63, "", "", "", "", 77.66, ""}, {"PYF", "Oceania", 
  "French Polynesia", "2021-04-23", "", "", "", "", "", "", "", "", "", "", 
  "", "", "", "", "", "", "", "", "", "", "", "", "", "", "", "", "", "", "", 
  "", "", "", "", "", 1236., "", "", "", 4400., "", 280904., 77.324, 32.7, 
  7.775, 4.593, "", "", "", 22.63, "", "", "", "", 77.66, ""}, 
 {"PYF", "Oceania", "French Polynesia", "2021-04-24", "", "", "", "", "", "", 
  "", "", "", "", "", "", "", "", "", "", "", "", "", "", "", "", "", "", "", 
  "", "", "", "", "", "", "", "", "", 1308., "", "", "", 4656., "", 280904., 
  77.324, 32.7, 7.775, 4.593, "", "", "", 22.63, "", "", "", "", 77.66, ""}, 
 {"PYF", "Oceania", "French Polynesia", "2021-04-25", "", "", "", "", "", "", 
  "", "", "", "", "", "", "", "", "", "", "", "", "", "", "", "", "", "", "", 
  "", "", "", "", "", "", "", "", "", 1380., "", "", "", 4913., "", 280904., 
  77.324, 32.7, 7.775, 4.593, "", "", "", 22.63, "", "", "", "", 77.66, ""}, 
 {"PYF", "Oceania", "French Polynesia", "2021-04-26", "", "", "", "", "", "", 
  "", "", "", "", "", "", "", "", "", "", "", "", "", "", "", "", "", "", "", 
  "", "", "", "", "", "", "", "", "", 1452., "", "", "", 5169., "", 280904., 
  77.324, 32.7, 7.775, 4.593, "", "", "", 22.63, "", "", "", "", 77.66, ""}, 
 {"PYF", "Oceania", "French Polynesia", "2021-04-27", "", "", "", "", "", "", 
  "", "", "", "", "", "", "", "", "", "", "", "", "", "", "", "", "", "", "", 
  "", "", "", "", "", 62185., 39107., 23078., "", 1523., 22.14, 13.92, 8.22, 
  5422., "", 280904., 77.324, 32.7, 7.775, 4.593, "", "", "", 22.63, "", "", 
  "", "", 77.66, ""}, {"PYF", "Oceania", "French Polynesia", "2021-04-28", 
  "", "", "", "", "", "", "", "", "", "", "", "", "", "", "", "", "", "", "", 
  "", "", "", "", "", "", "", "", "", "", "", "", "", "", "", 1499., "", "", 
  "", 5336., "", 280904., 77.324, 32.7, 7.775, 4.593, "", "", "", 22.63, "", 
  "", "", "", 77.66, ""}, {"PYF", "Oceania", "French Polynesia", 
  "2021-04-29", "", "", "", "", "", "", "", "", "", "", "", "", "", "", "", 
  "", "", "", "", "", "", "", "", "", "", "", "", "", "", "", "", "", "", "", 
  1474., "", "", "", 5247., "", 280904., 77.324, 32.7, 7.775, 4.593, "", "", 
  "", 22.63, "", "", "", "", 77.66, ""}, {"PYF", "Oceania", 
  "French Polynesia", "2021-04-30", "", "", "", "", "", "", "", "", "", "", 
  "", "", "", "", "", "", "", "", "", "", "", "", "", "", "", "", "", "", "", 
  "", "", "", "", "", 1449., "", "", "", 5158., "", 280904., 77.324, 32.7, 
  7.775, 4.593, "", "", "", 22.63, "", "", "", "", 77.66, ""}, 
 {"PYF", "Oceania", "French Polynesia", "2021-05-01", "", "", "", "", "", "", 
  "", "", "", "", "", "", "", "", "", "", "", "", "", "", "", "", "", "", "", 
  "", "", "", "", "", "", "", "", "", 1425., "", "", "", 5073., "", 280904., 
  77.324, 32.7, 7.775, 4.593, "", "", "", 22.63, "", "", "", "", 77.66, ""}, 
 {"PYF", "Oceania", "French Polynesia", "2021-05-02", "", "", "", "", "", "", 
  "", "", "", "", "", "", "", "", "", "", "", "", "", "", "", "", "", "", "", 
  "", "", "", "", "", "", "", "", "", 1400., "", "", "", 4984., "", 280904., 
  77.324, 32.7, 7.775, 4.593, "", "", "", 22.63, "", "", "", "", 77.66, ""}, 
 {"PYF", "Oceania", "French Polynesia", "2021-05-03", "", "", "", "", "", "", 
  "", "", "", "", "", "", "", "", "", "", "", "", "", "", "", "", "", "", "", 
  "", "", "", "", "", "", "", "", "", 1375., "", "", "", 4895., "", 280904., 
  77.324, 32.7, 7.775, 4.593, "", "", "", 22.63, "", "", "", "", 77.66, ""}, 
 {"PYF", "Oceania", "French Polynesia", "2021-05-04", "", "", "", "", "", "", 
  "", "", "", "", "", "", "", "", "", "", "", "", "", "", "", "", "", "", "", 
  "", "", "", "", "", 71638., 44541., 27097., "", 1350., 25.5, 15.86, 9.65, 
  4806., "", 280904., 77.324, 32.7, 7.775, 4.593, "", "", "", 22.63, "", "", 
  "", "", 77.66, ""}, {"PYF", "Oceania", "French Polynesia", "2021-05-05", 
  "", "", "", "", "", "", "", "", "", "", "", "", "", "", "", "", "", "", "", 
  "", "", "", "", "", "", "", "", "", "", "", "", "", "", "", 1353., "", "", 
  "", 4817., "", 280904., 77.324, 32.7, 7.775, 4.593, "", "", "", 22.63, "", 
  "", "", "", 77.66, ""}, {"PYF", "Oceania", "French Polynesia", 
  "2021-05-06", "", "", "", "", "", "", "", "", "", "", "", "", "", "", "", 
  "", "", "", "", "", "", "", "", "", "", "", "", "", "", "", "", "", "", "", 
  1355., "", "", "", 4824., "", 280904., 77.324, 32.7, 7.775, 4.593, "", "", 
  "", 22.63, "", "", "", "", 77.66, ""}, {"PYF", "Oceania", 
  "French Polynesia", "2021-05-07", "", "", "", "", "", "", "", "", "", "", 
  "", "", "", "", "", "", "", "", "", "", "", "", "", "", "", "", "", "", "", 
  "", "", "", "", "", 1357., "", "", "", 4831., "", 280904., 77.324, 32.7, 
  7.775, 4.593, "", "", "", 22.63, "", "", "", "", 77.66, ""}, 
 {"PYF", "Oceania", "French Polynesia", "2021-05-08", "", "", "", "", "", "", 
  "", "", "", "", "", "", "", "", "", "", "", "", "", "", "", "", "", "", "", 
  "", "", "", "", "", "", "", "", "", 1359., "", "", "", 4838., "", 280904., 
  77.324, 32.7, 7.775, 4.593, "", "", "", 22.63, "", "", "", "", 77.66, ""}, 
 {"PYF", "Oceania", "French Polynesia", "2021-05-09", "", "", "", "", "", "", 
  "", "", "", "", "", "", "", "", "", "", "", "", "", "", "", "", "", "", "", 
  "", "", "", "", "", "", "", "", "", 1362., "", "", "", 4849., "", 280904., 
  77.324, 32.7, 7.775, 4.593, "", "", "", 22.63, "", "", "", "", 77.66, ""}, 
 {"PYF", "Oceania", "French Polynesia", "2021-05-10", "", "", "", "", "", "", 
  "", "", "", "", "", "", "", "", "", "", "", "", "", "", "", "", "", "", "", 
  "", "", "", "", "", "", "", "", "", 1364., "", "", "", 4856., "", 280904., 
  77.324, 32.7, 7.775, 4.593, "", "", "", 22.63, "", "", "", "", 77.66, ""}, 
 {"PYF", "Oceania", "French Polynesia", "2021-05-11", "", "", "", "", "", "", 
  "", "", "", "", "", "", "", "", "", "", "", "", "", "", "", "", "", "", "", 
  "", "", "", "", "", 81202., 49707., 31495., "", 1366., 28.91, 17.7, 11.21, 
  4863., "", 280904., 77.324, 32.7, 7.775, 4.593, "", "", "", 22.63, "", "", 
  "", "", 77.66, ""}, {"PYF", "Oceania", "French Polynesia", "2021-05-12", 
  "", "", "", "", "", "", "", "", "", "", "", "", "", "", "", "", "", "", "", 
  "", "", "", "", "", "", "", "", "", "", "", "", "", "", "", 1264., "", "", 
  "", 4500., "", 280904., 77.324, 32.7, 7.775, 4.593, "", "", "", 22.63, "", 
  "", "", "", 77.66, ""}, {"PYF", "Oceania", "French Polynesia", 
  "2021-05-13", "", "", "", "", "", "", "", "", "", "", "", "", "", "", "", 
  "", "", "", "", "", "", "", "", "", "", "", "", "", "", "", "", "", "", "", 
  1161., "", "", "", 4133., "", 280904., 77.324, 32.7, 7.775, 4.593, "", "", 
  "", 22.63, "", "", "", "", 77.66, ""}, {"PYF", "Oceania", 
  "French Polynesia", "2021-05-14", "", "", "", "", "", "", "", "", "", "", 
  "", "", "", "", "", "", "", "", "", "", "", "", "", "", "", "", "", "", "", 
  "", "", "", "", "", 1059., "", "", "", 3770., "", 280904., 77.324, 32.7, 
  7.775, 4.593, "", "", "", 22.63, "", "", "", "", 77.66, ""}, 
 {"PYF", "Oceania", "French Polynesia", "2021-05-15", "", "", "", "", "", "", 
  "", "", "", "", "", "", "", "", "", "", "", "", "", "", "", "", "", "", "", 
  "", "", "", "", "", "", "", "", "", 957., "", "", "", 3407., "", 280904., 
  77.324, 32.7, 7.775, 4.593, "", "", "", 22.63, "", "", "", "", 77.66, ""}, 
 {"PYF", "Oceania", "French Polynesia", "2021-05-16", "", "", "", "", "", "", 
  "", "", "", "", "", "", "", "", "", "", "", "", "", "", "", "", "", "", "", 
  "", "", "", "", "", "", "", "", "", 854., "", "", "", 3040., "", 280904., 
  77.324, 32.7, 7.775, 4.593, "", "", "", 22.63, "", "", "", "", 77.66, ""}, 
 {"PYF", "Oceania", "French Polynesia", "2021-05-17", "", "", "", "", "", "", 
  "", "", "", "", "", "", "", "", "", "", "", "", "", "", "", "", "", "", "", 
  "", "", "", "", "", "", "", "", "", 752., "", "", "", 2677., "", 280904., 
  77.324, 32.7, 7.775, 4.593, "", "", "", 22.63, "", "", "", "", 77.66, ""}, 
 {"PYF", "Oceania", "French Polynesia", "2021-05-18", "", "", "", "", "", "", 
  "", "", "", "", "", "", "", "", "", "", "", "", "", "", "", "", "", "", "", 
  "", "", "", "", "", 85747., 51856., 33891., "", 649., 30.53, 18.46, 12.06, 
  2310., "", 280904., 77.324, 32.7, 7.775, 4.593, "", "", "", 22.63, "", "", 
  "", "", 77.66, ""}, {"PYF", "Oceania", "French Polynesia", "2021-05-19", 
  "", "", "", "", "", "", "", "", "", "", "", "", "", "", "", "", "", "", "", 
  "", "", "", "", "", "", "", "", "", "", "", "", "", "", "", 757., "", "", 
  "", 2695., "", 280904., 77.324, 32.7, 7.775, 4.593, "", "", "", 22.63, "", 
  "", "", "", 77.66, ""}, {"PYF", "Oceania", "French Polynesia", 
  "2021-05-20", "", "", "", "", "", "", "", "", "", "", "", "", "", "", "", 
  "", "", "", "", "", "", "", "", "", "", "", "", "", "", "", "", "", "", "", 
  864., "", "", "", 3076., "", 280904., 77.324, 32.7, 7.775, 4.593, "", "", 
  "", 22.63, "", "", "", "", 77.66, ""}, {"PYF", "Oceania", 
  "French Polynesia", "2021-05-21", "", "", "", "", "", "", "", "", "", "", 
  "", "", "", "", "", "", "", "", "", "", "", "", "", "", "", "", "", "", "", 
  "", "", "", "", "", 972., "", "", "", 3460., "", 280904., 77.324, 32.7, 
  7.775, 4.593, "", "", "", 22.63, "", "", "", "", 77.66, ""}, 
 {"PYF", "Oceania", "French Polynesia", "2021-05-22", "", "", "", "", "", "", 
  "", "", "", "", "", "", "", "", "", "", "", "", "", "", "", "", "", "", "", 
  "", "", "", "", "", "", "", "", "", 1079., "", "", "", 3841., "", 280904., 
  77.324, 32.7, 7.775, 4.593, "", "", "", 22.63, "", "", "", "", 77.66, ""}, 
 {"PYF", "Oceania", "French Polynesia", "2021-05-23", "", "", "", "", "", "", 
  "", "", "", "", "", "", "", "", "", "", "", "", "", "", "", "", "", "", "", 
  "", "", "", "", "", "", "", "", "", 1186., "", "", "", 4222., "", 280904., 
  77.324, 32.7, 7.775, 4.593, "", "", "", 22.63, "", "", "", "", 77.66, ""}, 
 {"PYF", "Oceania", "French Polynesia", "2021-05-24", "", "", "", "", "", "", 
  "", "", "", "", "", "", "", "", "", "", "", "", "", "", "", "", "", "", "", 
  "", "", "", "", "", "", "", "", "", 1294., "", "", "", 4607., "", 280904., 
  77.324, 32.7, 7.775, 4.593, "", "", "", 22.63, "", "", "", "", 77.66, ""}, 
 {"PYF", "Oceania", "French Polynesia", "2021-05-25", "", "", "", "", "", "", 
  "", "", "", "", "", "", "", "", "", "", "", "", "", "", "", "", "", "", "", 
  "", "", "", "", "", 95556., 55606., 39950., "", 1401., 34.02, 19.8, 14.22, 
  4987., "", 280904., 77.324, 32.7, 7.775, 4.593, "", "", "", 22.63, "", "", 
  "", "", 77.66, ""}, {"PYF", "Oceania", "French Polynesia", "2021-05-26", 
  "", "", "", "", "", "", "", "", "", "", "", "", "", "", "", "", "", "", "", 
  "", "", "", "", "", "", "", "", "", "", "", "", "", "", "", 1358., "", "", 
  "", 4834., "", 280904., 77.324, 32.7, 7.775, 4.593, "", "", "", 22.63, "", 
  "", "", "", 77.66, ""}, {"PYF", "Oceania", "French Polynesia", 
  "2021-05-27", "", "", "", "", "", "", "", "", "", "", "", "", "", "", "", 
  "", "", "", "", "", "", "", "", "", "", "", "", "", "", "", "", "", "", "", 
  1315., "", "", "", 4681., "", 280904., 77.324, 32.7, 7.775, 4.593, "", "", 
  "", 22.63, "", "", "", "", 77.66, ""}, {"PYF", "Oceania", 
  "French Polynesia", "2021-05-28", "", "", "", "", "", "", "", "", "", "", 
  "", "", "", "", "", "", "", "", "", "", "", "", "", "", "", "", "", "", "", 
  "", "", "", "", "", 1272., "", "", "", 4528., "", 280904., 77.324, 32.7, 
  7.775, 4.593, "", "", "", 22.63, "", "", "", "", 77.66, ""}, 
 {"PYF", "Oceania", "French Polynesia", "2021-05-29", "", "", "", "", "", "", 
  "", "", "", "", "", "", "", "", "", "", "", "", "", "", "", "", "", "", "", 
  "", "", "", "", "", "", "", "", "", 1229., "", "", "", 4375., "", 280904., 
  77.324, 32.7, 7.775, 4.593, "", "", "", 22.63, "", "", "", "", 77.66, ""}, 
 {"PYF", "Oceania", "French Polynesia", "2021-05-30", "", "", "", "", "", "", 
  "", "", "", "", "", "", "", "", "", "", "", "", "", "", "", "", "", "", "", 
  "", "", "", "", "", "", "", "", "", 1186., "", "", "", 4222., "", 280904., 
  77.324, 32.7, 7.775, 4.593, "", "", "", 22.63, "", "", "", "", 77.66, ""}, 
 {"PYF", "Oceania", "French Polynesia", "2021-05-31", "", "", "", "", "", "", 
  "", "", "", "", "", "", "", "", "", "", "", "", "", "", "", "", "", "", "", 
  "", "", "", "", "", "", "", "", "", 1143., "", "", "", 4069., "", 280904., 
  77.324, 32.7, 7.775, 4.593, "", "", "", 22.63, "", "", "", "", 77.66, ""}, 
 {"PYF", "Oceania", "French Polynesia", "2021-06-01", "", "", "", "", "", "", 
  "", "", "", "", "", "", "", "", "", "", "", "", "", "", "", "", "", "", "", 
  "", "", "", "", "", 103252., 57743., 45509., "", 1099., 36.76, 20.56, 16.2, 
  3912., "", 280904., 77.324, 32.7, 7.775, 4.593, "", "", "", 22.63, "", "", 
  "", "", 77.66, ""}, {"GAB", "Africa", "Gabon", "2020-03-14", 1., 1., "", 
  "", "", "", 0.449, 0.449, "", "", "", "", "", "", "", "", "", "", "", "", 
  "", "", "", "", "", "", "", "", "", "", "", "", "", "", "", "", "", "", "", 
  33.33, 2.225728*^6, 7.859, 23.1, 4.45, 2.976, 16562.413, 3.4, 259.967, 7.2, 
  "", "", "", 6.3, 66.47, 0.703}, {"GAB", "Africa", "Gabon", "2020-03-15", 
  1., 0., "", "", "", "", 0.449, 0., "", "", "", "", "", "", "", "", "", "", 
  "", "", "", "", "", "", "", "", "", "", "", "", "", "", "", "", "", "", "", 
  "", "", 33.33, 2.225728*^6, 7.859, 23.1, 4.45, 2.976, 16562.413, 3.4, 
  259.967, 7.2, "", "", "", 6.3, 66.47, 0.703}, 
 {"GAB", "Africa", "Gabon", "2020-03-16", 1., 0., "", "", "", "", 0.449, 0., 
  "", "", "", "", "", "", "", "", "", "", "", "", "", "", "", "", "", "", "", 
  "", "", "", "", "", "", "", "", "", "", "", "", 44.44, 2.225728*^6, 7.859, 
  23.1, 4.45, 2.976, 16562.413, 3.4, 259.967, 7.2, "", "", "", 6.3, 66.47, 
  0.703}, {"GAB", "Africa", "Gabon", "2020-03-17", 1., 0., "", "", "", "", 
  0.449, 0., "", "", "", "", "", "", "", "", "", "", "", "", "", "", "", "", 
  "", "", "", "", "", "", "", "", "", "", "", "", "", "", "", 44.44, 
  2.225728*^6, 7.859, 23.1, 4.45, 2.976, 16562.413, 3.4, 259.967, 7.2, "", 
  "", "", 6.3, 66.47, 0.703}, {"GAB", "Africa", "Gabon", "2020-03-18", 1., 
  0., "", "", "", "", 0.449, 0., "", "", "", "", "", "", "", "", "", "", "", 
  "", "", "", "", "", "", "", "", "", "", "", "", "", "", "", "", "", "", "", 
  "", 44.44, 2.225728*^6, 7.859, 23.1, 4.45, 2.976, 16562.413, 3.4, 259.967, 
  7.2, "", "", "", 6.3, 66.47, 0.703}, {"GAB", "Africa", "Gabon", 
  "2020-03-19", 1., 0., 0.143, "", "", 0., 0.449, 0., 0.064, "", "", 0., "", 
  "", "", "", "", "", "", "", "", "", "", "", "", "", "", "", "", "", "", "", 
  "", "", "", "", "", "", "", 44.44, 2.225728*^6, 7.859, 23.1, 4.45, 2.976, 
  16562.413, 3.4, 259.967, 7.2, "", "", "", 6.3, 66.47, 0.703}, 
 {"GAB", "Africa", "Gabon", "2020-03-20", 3., 2., 0.429, 1., 1., 0.143, 
  1.348, 0.899, 0.193, 0.449, 0.449, 0.064, "", "", "", "", "", "", "", "", 
  "", "", "", "", "", "", "", "", "", "", "", "", "", "", "", "", "", "", "", 
  62.96, 2.225728*^6, 7.859, 23.1, 4.45, 2.976, 16562.413, 3.4, 259.967, 7.2, 
  "", "", "", 6.3, 66.47, 0.703}, {"GAB", "Africa", "Gabon", "2020-03-21", 
  4., 1., 0.429, 1., 0., 0.143, 1.797, 0.449, 0.193, 0.449, 0., 0.064, "", 
  "", "", "", "", "", "", "", "", "", "", "", "", "", "", "", "", "", "", "", 
  "", "", "", "", "", "", "", 70.37, 2.225728*^6, 7.859, 23.1, 4.45, 2.976, 
  16562.413, 3.4, 259.967, 7.2, "", "", "", 6.3, 66.47, 0.703}, 
 {"GAB", "Africa", "Gabon", "2020-03-22", 5., 1., 0.571, 1., 0., 0.143, 
  2.246, 0.449, 0.257, 0.449, 0., 0.064, "", "", "", "", "", "", "", "", "", 
  "", "", "", "", "", "", "", "", "", "", "", "", "", "", "", "", "", "", 
  70.37, 2.225728*^6, 7.859, 23.1, 4.45, 2.976, 16562.413, 3.4, 259.967, 7.2, 
  "", "", "", 6.3, 66.47, 0.703}, {"GAB", "Africa", "Gabon", "2020-03-23", 
  5., 0., 0.571, 1., 0., 0.143, 2.246, 0., 0.257, 0.449, 0., 0.064, "", "", 
  "", "", "", "", "", "", "", "", "", "", "", "", "", "", "", "", "", "", "", 
  "", "", "", "", "", "", 70.37, 2.225728*^6, 7.859, 23.1, 4.45, 2.976, 
  16562.413, 3.4, 259.967, 7.2, "", "", "", 6.3, 66.47, 0.703}, 
 {"GAB", "Africa", "Gabon", "2020-03-24", 6., 1., 0.714, 1., 0., 0.143, 
  2.696, 0.449, 0.321, 0.449, 0., 0.064, "", "", "", "", "", "", "", "", "", 
  "", "", "", "", "", "", "", "", "", "", "", "", "", "", "", "", "", "", 
  70.37, 2.225728*^6, 7.859, 23.1, 4.45, 2.976, 16562.413, 3.4, 259.967, 7.2, 
  "", "", "", 6.3, 66.47, 0.703}, {"GAB", "Africa", "Gabon", "2020-03-25", 
  6., 0., 0.714, 1., 0., 0.143, 2.696, 0., 0.321, 0.449, 0., 0.064, "", "", 
  "", "", "", "", "", "", "", "", "", "", "", "", "", "", "", "", "", "", "", 
  "", "", "", "", "", "", 70.37, 2.225728*^6, 7.859, 23.1, 4.45, 2.976, 
  16562.413, 3.4, 259.967, 7.2, "", "", "", 6.3, 66.47, 0.703}, 
 {"GAB", "Africa", "Gabon", "2020-03-26", 7., 1., 0.857, 1., 0., 0.143, 
  3.145, 0.449, 0.385, 0.449, 0., 0.064, "", "", "", "", "", "", "", "", "", 
  "", "", "", "", "", "", "", "", "", "", "", "", "", "", "", "", "", "", 
  70.37, 2.225728*^6, 7.859, 23.1, 4.45, 2.976, 16562.413, 3.4, 259.967, 7.2, 
  "", "", "", 6.3, 66.47, 0.703}, {"GAB", "Africa", "Gabon", "2020-03-27", 
  7., 0., 0.571, 1., 0., 0., 3.145, 0., 0.257, 0.449, 0., 0., "", "", "", "", 
  "", "", "", "", "", "", "", "", "", "", "", "", "", "", "", "", "", "", "", 
  "", "", "", "", 70.37, 2.225728*^6, 7.859, 23.1, 4.45, 2.976, 16562.413, 
  3.4, 259.967, 7.2, "", "", "", 6.3, 66.47, 0.703}, 
 {"GAB", "Africa", "Gabon", "2020-03-28", 7., 0., 0.429, 1., 0., 0., 3.145, 
  0., 0.193, 0.449, 0., 0., "", "", "", "", "", "", "", "", "", "", "", "", 
  "", "", "", "", "", "", "", "", "", "", "", "", "", "", "", 70.37, 
  2.225728*^6, 7.859, 23.1, 4.45, 2.976, 16562.413, 3.4, 259.967, 7.2, "", 
  "", "", 6.3, 66.47, 0.703}, {"GAB", "Africa", "Gabon", "2020-03-29", 7., 
  0., 0.286, 1., 0., 0., 3.145, 0., 0.128, 0.449, 0., 0., "", "", "", "", "", 
  "", "", "", "", "", "", "", "", "", "", "", "", "", "", "", "", "", "", "", 
  "", "", "", 70.37, 2.225728*^6, 7.859, 23.1, 4.45, 2.976, 16562.413, 3.4, 
  259.967, 7.2, "", "", "", 6.3, 66.47, 0.703}, 
 {"GAB", "Africa", "Gabon", "2020-03-30", 7., 0., 0.286, 1., 0., 0., 3.145, 
  0., 0.128, 0.449, 0., 0., "", "", "", "", "", "", "", "", "", "", "", "", 
  "", "", "", "", "", "", "", "", "", "", "", "", "", "", "", 70.37, 
  2.225728*^6, 7.859, 23.1, 4.45, 2.976, 16562.413, 3.4, 259.967, 7.2, "", 
  "", "", 6.3, 66.47, 0.703}, {"GAB", "Africa", "Gabon", "2020-03-31", 16., 
  9., 1.429, 1., 0., 0., 7.189, 4.044, 0.642, 0.449, 0., 0., "", "", "", "", 
  "", "", "", "", "", "", "", "", "", "", "", "", "", "", "", "", "", "", "", 
  "", "", "", "", 70.37, 2.225728*^6, 7.859, 23.1, 4.45, 2.976, 16562.413, 
  3.4, 259.967, 7.2, "", "", "", 6.3, 66.47, 0.703}, 
 {"GAB", "Africa", "Gabon", "2020-04-01", 18., 2., 1.714, 1., 0., 0., 8.087, 
  0.899, 0.77, 0.449, 0., 0., "", "", "", "", "", "", "", "", "", "", "", "", 
  "", "", "", "", "", "", "", "", "", "", "", "", "", "", "", 70.37, 
  2.225728*^6, 7.859, 23.1, 4.45, 2.976, 16562.413, 3.4, 259.967, 7.2, "", 
  "", "", 6.3, 66.47, 0.703}, {"GAB", "Africa", "Gabon", "2020-04-02", 21., 
  3., 2., 1., 0., 0., 9.435, 1.348, 0.899, 0.449, 0., 0., "", "", "", "", "", 
  "", "", "", "", "", "", "", "", "", "", "", "", "", "", "", "", "", "", "", 
  "", "", "", 70.37, 2.225728*^6, 7.859, 23.1, 4.45, 2.976, 16562.413, 3.4, 
  259.967, 7.2, "", "", "", 6.3, 66.47, 0.703}, 
 {"GAB", "Africa", "Gabon", "2020-04-03", 21., 0., 2., 1., 0., 0., 9.435, 0., 
  0.899, 0.449, 0., 0., "", "", "", "", "", "", "", "", "", "", "", "", "", 
  "", "", "", "", "", "", "", "", "", "", "", "", "", "", 70.37, 2.225728*^6, 
  7.859, 23.1, 4.45, 2.976, 16562.413, 3.4, 259.967, 7.2, "", "", "", 6.3, 
  66.47, 0.703}, {"GAB", "Africa", "Gabon", "2020-04-04", 21., 0., 2., 1., 
  0., 0., 9.435, 0., 0.899, 0.449, 0., 0., "", "", "", "", "", "", "", "", 
  "", "", "", "", "", "", "", "", "", "", "", "", "", "", "", "", "", "", "", 
  70.37, 2.225728*^6, 7.859, 23.1, 4.45, 2.976, 16562.413, 3.4, 259.967, 7.2, 
  "", "", "", 6.3, 66.47, 0.703}, {"GAB", "Africa", "Gabon", "2020-04-05", 
  21., 0., 2., 1., 0., 0., 9.435, 0., 0.899, 0.449, 0., 0., "", "", "", "", 
  "", "", "", "", "", "", "", "", "", "", "", "", "", "", "", "", "", "", "", 
  "", "", "", "", 70.37, 2.225728*^6, 7.859, 23.1, 4.45, 2.976, 16562.413, 
  3.4, 259.967, 7.2, "", "", "", 6.3, 66.47, 0.703}, 
 {"GAB", "Africa", "Gabon", "2020-04-06", 24., 3., 2.429, 1., 0., 0., 10.783, 
  1.348, 1.091, 0.449, 0., 0., "", "", "", "", "", "", "", "", "", "", "", 
  "", "", "", "", "", "", "", "", "", "", "", "", "", "", "", "", 70.37, 
  2.225728*^6, 7.859, 23.1, 4.45, 2.976, 16562.413, 3.4, 259.967, 7.2, "", 
  "", "", 6.3, 66.47, 0.703}, {"GAB", "Africa", "Gabon", "2020-04-07", 30., 
  6., 2., 1., 0., 0., 13.479, 2.696, 0.899, 0.449, 0., 0., "", "", "", "", 
  "", "", "", "", "", "", "", "", "", "", "", "", "", "", "", "", "", "", "", 
  "", "", "", "", 70.37, 2.225728*^6, 7.859, 23.1, 4.45, 2.976, 16562.413, 
  3.4, 259.967, 7.2, "", "", "", 6.3, 66.47, 0.703}, 
 {"GAB", "Africa", "Gabon", "2020-04-08", 34., 4., 2.286, 1., 0., 0., 15.276, 
  1.797, 1.027, 0.449, 0., 0., "", "", "", "", "", "", "", "", "", "", "", 
  "", "", "", "", "", "", "", "", "", "", "", "", "", "", "", "", 70.37, 
  2.225728*^6, 7.859, 23.1, 4.45, 2.976, 16562.413, 3.4, 259.967, 7.2, "", 
  "", "", 6.3, 66.47, 0.703}, {"GAB", "Africa", "Gabon", "2020-04-09", 44., 
  10., 3.286, 1., 0., 0., 19.769, 4.493, 1.476, 0.449, 0., 0., "", "", "", 
  "", "", "", "", "", "", "", "", "", "", "", "", "", "", "", "", "", "", "", 
  "", "", "", "", "", 70.37, 2.225728*^6, 7.859, 23.1, 4.45, 2.976, 
  16562.413, 3.4, 259.967, 7.2, "", "", "", 6.3, 66.47, 0.703}, 
 {"GAB", "Africa", "Gabon", "2020-04-10", 44., 0., 3.286, 1., 0., 0., 19.769, 
  0., 1.476, 0.449, 0., 0., "", "", "", "", "", "", "", "", "", "", "", "", 
  "", "", "", "", "", "", "", "", "", "", "", "", "", "", "", 76.85, 
  2.225728*^6, 7.859, 23.1, 4.45, 2.976, 16562.413, 3.4, 259.967, 7.2, "", 
  "", "", 6.3, 66.47, 0.703}, {"GAB", "Africa", "Gabon", "2020-04-11", 46., 
  2., 3.571, 1., 0., 0., 20.667, 0.899, 1.605, 0.449, 0., 0., "", "", "", "", 
  "", "", "", "", "", "", "", "", "", "", "", "", "", "", "", "", "", "", "", 
  "", "", "", "", 76.85, 2.225728*^6, 7.859, 23.1, 4.45, 2.976, 16562.413, 
  3.4, 259.967, 7.2, "", "", "", 6.3, 66.47, 0.703}, 
 {"GAB", "Africa", "Gabon", "2020-04-12", 49., 3., 4., 1., 0., 0., 22.015, 
  1.348, 1.797, 0.449, 0., 0., "", "", "", "", "", "", "", "", "", "", "", 
  "", "", "", "", "", "", "", "", "", "", "", "", "", "", "", "", 78.7, 
  2.225728*^6, 7.859, 23.1, 4.45, 2.976, 16562.413, 3.4, 259.967, 7.2, "", 
  "", "", 6.3, 66.47, 0.703}, {"GAB", "Africa", "Gabon", "2020-04-13", 57., 
  8., 4.714, 1., 0., 0., 25.61, 3.594, 2.118, 0.449, 0., 0., "", "", "", "", 
  "", "", "", "", "", "", "", "", "", "", "", "", "", "", "", "", "", "", "", 
  "", "", "", "", 78.7, 2.225728*^6, 7.859, 23.1, 4.45, 2.976, 16562.413, 
  3.4, 259.967, 7.2, "", "", "", 6.3, 66.47, 0.703}, 
 {"GAB", "Africa", "Gabon", "2020-04-14", 57., 0., 3.857, 1., 0., 0., 25.61, 
  0., 1.733, 0.449, 0., 0., "", "", "", "", "", "", "", "", "", "", "", "", 
  "", "", "", "", "", "", "", "", "", "", "", "", "", "", "", 81.48, 
  2.225728*^6, 7.859, 23.1, 4.45, 2.976, 16562.413, 3.4, 259.967, 7.2, "", 
  "", "", 6.3, 66.47, 0.703}, {"GAB", "Africa", "Gabon", "2020-04-15", 80., 
  23., 6.571, 1., 0., 0., 35.943, 10.334, 2.952, 0.449, 0., 0., "", "", "", 
  "", "", "", "", "", "", "", "", "", "", "", "", "", "", "", "", "", "", "", 
  "", "", "", "", "", 81.48, 2.225728*^6, 7.859, 23.1, 4.45, 2.976, 
  16562.413, 3.4, 259.967, 7.2, "", "", "", 6.3, 66.47, 0.703}, 
 {"GAB", "Africa", "Gabon", "2020-04-16", 80., 0., 5.143, 1., 0., 0., 35.943, 
  0., 2.311, 0.449, 0., 0., "", "", "", "", "", "", "", "", "", "", "", "", 
  "", "", "", "", "", "", "", "", "", "", "", "", "", "", "", 81.48, 
  2.225728*^6, 7.859, 23.1, 4.45, 2.976, 16562.413, 3.4, 259.967, 7.2, "", 
  "", "", 6.3, 66.47, 0.703}, {"GAB", "Africa", "Gabon", "2020-04-17", 108., 
  28., 9.143, 1., 0., 0., 48.523, 12.58, 4.108, 0.449, 0., 0., "", "", "", 
  "", "", "", "", "", "", "", "", "", "", "", "", "", "", "", "", "", "", "", 
  "", "", "", "", "", 81.48, 2.225728*^6, 7.859, 23.1, 4.45, 2.976, 
  16562.413, 3.4, 259.967, 7.2, "", "", "", 6.3, 66.47, 0.703}, 
 {"GAB", "Africa", "Gabon", "2020-04-18", 108., 0., 8.857, 1., 0., 0., 
  48.523, 0., 3.979, 0.449, 0., 0., 1.34, "", "", "", "", "", "", "", "", "", 
  "", "", "", "", "", "", "", "", "", "", "", "", "", "", "", "", "", 81.48, 
  2.225728*^6, 7.859, 23.1, 4.45, 2.976, 16562.413, 3.4, 259.967, 7.2, "", 
  "", "", 6.3, 66.47, 0.703}, {"GAB", "Africa", "Gabon", "2020-04-19", 109., 
  1., 8.571, 1., 0., 0., 48.973, 0.449, 3.851, 0.449, 0., 0., 1.34, "", "", 
  "", "", "", "", "", "", "", "", "", "", "", "", "", "", "", "", "", "", "", 
  "", "", "", "", "", 81.48, 2.225728*^6, 7.859, 23.1, 4.45, 2.976, 
  16562.413, 3.4, 259.967, 7.2, "", "", "", 6.3, 66.47, 0.703}, 
 {"GAB", "Africa", "Gabon", "2020-04-20", 120., 11., 9., 1., 0., 0., 53.915, 
  4.942, 4.044, 0.449, 0., 0., 1.34, "", "", "", "", "", "", "", "", "", "", 
  "", "", "", "", "", "", "", "", "", "", "", "", "", "", "", "", 81.48, 
  2.225728*^6, 7.859, 23.1, 4.45, 2.976, 16562.413, 3.4, 259.967, 7.2, "", 
  "", "", 6.3, 66.47, 0.703}, {"GAB", "Africa", "Gabon", "2020-04-21", 156., 
  36., 14.143, 1., 0., 0., 70.089, 16.174, 6.354, 0.449, 0., 0., 1.35, "", 
  "", "", "", "", "", "", "", "", "", "", "", "", "", "", "", "", "", "", "", 
  "", "", "", "", "", "", 81.48, 2.225728*^6, 7.859, 23.1, 4.45, 2.976, 
  16562.413, 3.4, 259.967, 7.2, "", "", "", 6.3, 66.47, 0.703}, 
 {"GAB", "Africa", "Gabon", "2020-04-22", 166., 10., 12.286, 1., 0., 0., 
  74.582, 4.493, 5.52, 0.449, 0., 0., 1.35, "", "", "", "", "", "", "", "", 
  "", "", "", "", "", "", "", "", "", "", "", "", "", "", "", "", "", "", 
  81.48, 2.225728*^6, 7.859, 23.1, 4.45, 2.976, 16562.413, 3.4, 259.967, 7.2, 
  "", "", "", 6.3, 66.47, 0.703}, {"GAB", "Africa", "Gabon", "2020-04-23", 
  167., 1., 12.429, 2., 1., 0.143, 75.032, 0.449, 5.584, 0.899, 0.449, 0.064, 
  1.35, "", "", "", "", "", "", "", "", "", "", "", "", "", "", "", "", "", 
  "", "", "", "", "", "", "", "", "", 81.48, 2.225728*^6, 7.859, 23.1, 4.45, 
  2.976, 16562.413, 3.4, 259.967, 7.2, "", "", "", 6.3, 66.47, 0.703}, 
 {"GAB", "Africa", "Gabon", "2020-04-24", 172., 5., 9.143, 3., 1., 0.286, 
  77.278, 2.246, 4.108, 1.348, 0.449, 0.128, 1.35, "", "", "", "", "", "", 
  "", "", "", "", "", "", "", "", "", "", "", "", "", "", "", "", "", "", "", 
  "", 81.48, 2.225728*^6, 7.859, 23.1, 4.45, 2.976, 16562.413, 3.4, 259.967, 
  7.2, "", "", "", 6.3, 66.47, 0.703}, {"GAB", "Africa", "Gabon", 
  "2020-04-25", 176., 4., 9.714, 3., 0., 0.286, 79.075, 1.797, 4.365, 1.348, 
  0., 0.128, 1.36, "", "", "", "", "", "", "", "", "", "", "", "", "", "", 
  "", "", "", "", "", "", "", "", "", "", "", "", 81.48, 2.225728*^6, 7.859, 
  23.1, 4.45, 2.976, 16562.413, 3.4, 259.967, 7.2, "", "", "", 6.3, 66.47, 
  0.703}, {"GAB", "Africa", "Gabon", "2020-04-26", 176., 0., 9.571, 3., 0., 
  0.286, 79.075, 0., 4.3, 1.348, 0., 0.128, 1.37, "", "", "", "", "", "", "", 
  "", "", "", "", "", "", "", "", "", "", "", "", "", "", "", "", "", "", "", 
  81.48, 2.225728*^6, 7.859, 23.1, 4.45, 2.976, 16562.413, 3.4, 259.967, 7.2, 
  "", "", "", 6.3, 66.47, 0.703}, {"GAB", "Africa", "Gabon", "2020-04-27", 
  211., 35., 13., 3., 0., 0.286, 94.8, 15.725, 5.841, 1.348, 0., 0.128, 1.38, 
  "", "", "", "", "", "", "", "", "", "", "", "", "", "", "", "", "", "", "", 
  "", "", "", "", "", "", "", 79.63, 2.225728*^6, 7.859, 23.1, 4.45, 2.976, 
  16562.413, 3.4, 259.967, 7.2, "", "", "", 6.3, 66.47, 0.703}, 
 {"GAB", "Africa", "Gabon", "2020-04-28", 238., 27., 11.714, 3., 0., 0.286, 
  106.931, 12.131, 5.263, 1.348, 0., 0.128, 1.39, "", "", "", "", "", "", "", 
  "", "", "", "", "", "", "", "", "", "", "", "", "", "", "", "", "", "", "", 
  79.63, 2.225728*^6, 7.859, 23.1, 4.45, 2.976, 16562.413, 3.4, 259.967, 7.2, 
  "", "", "", 6.3, 66.47, 0.703}, {"GAB", "Africa", "Gabon", "2020-04-29", 
  276., 38., 15.714, 3., 0., 0.286, 124.004, 17.073, 7.06, 1.348, 0., 0.128, 
  1.4, "", "", "", "", "", "", "", "", "", "", "", "", "", "", "", "", "", 
  "", "", "", "", "", "", "", "", "", 79.63, 2.225728*^6, 7.859, 23.1, 4.45, 
  2.976, 16562.413, 3.4, 259.967, 7.2, "", "", "", 6.3, 66.47, 0.703}, 
 {"GAB", "Africa", "Gabon", "2020-04-30", 276., 0., 15.571, 3., 0., 0.143, 
  124.004, 0., 6.996, 1.348, 0., 0.064, 1.4, "", "", "", "", "", "", "", "", 
  "", "", "", "", "", "", "", "", "", "", "", "", "", "", "", "", "", "", 
  79.63, 2.225728*^6, 7.859, 23.1, 4.45, 2.976, 16562.413, 3.4, 259.967, 7.2, 
  "", "", "", 6.3, 66.47, 0.703}, {"GAB", "Africa", "Gabon", "2020-05-01", 
  276., 0., 14.857, 3., 0., 0., 124.004, 0., 6.675, 1.348, 0., 0., 1.4, "", 
  "", "", "", "", "", "", "", "", "", "", "", "", "", "", "", "", "", "", "", 
  "", "", "", "", "", "", 79.63, 2.225728*^6, 7.859, 23.1, 4.45, 2.976, 
  16562.413, 3.4, 259.967, 7.2, "", "", "", 6.3, 66.47, 0.703}, 
 {"GAB", "Africa", "Gabon", "2020-05-02", 335., 59., 22.714, 5., 2., 0.286, 
  150.513, 26.508, 10.205, 2.246, 0.899, 0.128, 1.41, "", "", "", "", "", "", 
  "", "", "", "", "", "", "", "", "", "", "", "", "", "", "", "", "", "", "", 
  "", 79.63, 2.225728*^6, 7.859, 23.1, 4.45, 2.976, 16562.413, 3.4, 259.967, 
  7.2, "", "", "", 6.3, 66.47, 0.703}, {"GAB", "Africa", "Gabon", 
  "2020-05-03", 335., 0., 22.714, 5., 0., 0.286, 150.513, 0., 10.205, 2.246, 
  0., 0.128, 1.42, "", "", "", "", "", "", "", "", "", "", "", "", "", "", 
  "", "", "", "", "", "", "", "", "", "", "", "", 79.63, 2.225728*^6, 7.859, 
  23.1, 4.45, 2.976, 16562.413, 3.4, 259.967, 7.2, "", "", "", 6.3, 66.47, 
  0.703}, {"GAB", "Africa", "Gabon", "2020-05-04", 367., 32., 22.286, 6., 1., 
  0.429, 164.89, 14.377, 10.013, 2.696, 0.449, 0.193, 1.42, "", "", "", "", 
  "", "", "", "", "", "", "", "", "", "", "", "", "", "", "", "", "", "", "", 
  "", "", "", 79.63, 2.225728*^6, 7.859, 23.1, 4.45, 2.976, 16562.413, 3.4, 
  259.967, 7.2, "", "", "", 6.3, 66.47, 0.703}, 
 {"GAB", "Africa", "Gabon", "2020-05-05", 397., 30., 22.714, 6., 0., 0.429, 
  178.369, 13.479, 10.205, 2.696, 0., 0.193, 1.42, "", "", "", "", "", "", 
  "", "", "", "", "", "", "", "", "", "", "", "", "", "", "", "", "", "", "", 
  "", 79.63, 2.225728*^6, 7.859, 23.1, 4.45, 2.976, 16562.413, 3.4, 259.967, 
  7.2, "", "", "", 6.3, 66.47, 0.703}, {"GAB", "Africa", "Gabon", 
  "2020-05-06", 397., 0., 17.286, 6., 0., 0.429, 178.369, 0., 7.766, 2.696, 
  0., 0.193, 1.43, "", "", "", "", "", "", "", "", "", "", "", "", "", "", 
  "", "", "", "", "", "", "", "", "", "", "", "", 79.63, 2.225728*^6, 7.859, 
  23.1, 4.45, 2.976, 16562.413, 3.4, 259.967, 7.2, "", "", "", 6.3, 66.47, 
  0.703}, {"GAB", "Africa", "Gabon", "2020-05-07", 504., 107., 32.571, 8., 
  2., 0.714, 226.443, 48.074, 14.634, 3.594, 0.899, 0.321, 1.43, "", "", "", 
  "", "", "", "", "", "", "", "", "", "", "", "", "", "", "", "", "", "", "", 
  "", "", "", "", 79.63, 2.225728*^6, 7.859, 23.1, 4.45, 2.976, 16562.413, 
  3.4, 259.967, 7.2, "", "", "", 6.3, 66.47, 0.703}, 
 {"GAB", "Africa", "Gabon", "2020-05-08", 620., 116., 49.143, 8., 0., 0.714, 
  278.561, 52.118, 22.079, 3.594, 0., 0.321, 1.43, "", "", "", "", "", "", 
  "", "", "", "", "", "", "", "", "", "", "", "", "", "", "", "", "", "", "", 
  "", 79.63, 2.225728*^6, 7.859, 23.1, 4.45, 2.976, 16562.413, 3.4, 259.967, 
  7.2, "", "", "", 6.3, 66.47, 0.703}, {"GAB", "Africa", "Gabon", 
  "2020-05-09", 661., 41., 46.571, 8., 0., 0.429, 296.981, 18.421, 20.924, 
  3.594, 0., 0.193, 1.42, "", "", "", "", "", "", "", "", "", "", "", "", "", 
  "", "", "", "", "", "", "", "", "", "", "", "", "", 79.63, 2.225728*^6, 
  7.859, 23.1, 4.45, 2.976, 16562.413, 3.4, 259.967, 7.2, "", "", "", 6.3, 
  66.47, 0.703}, {"GAB", "Africa", "Gabon", "2020-05-10", 661., 0., 46.571, 
  8., 0., 0.429, 296.981, 0., 20.924, 3.594, 0., 0.193, 1.41, "", "", "", "", 
  "", "", "", "", "", "", "", "", "", "", "", "", "", "", "", "", "", "", "", 
  "", "", "", 79.63, 2.225728*^6, 7.859, 23.1, 4.45, 2.976, 16562.413, 3.4, 
  259.967, 7.2, "", "", "", 6.3, 66.47, 0.703}, 
 {"GAB", "Africa", "Gabon", "2020-05-11", 802., 141., 62.143, 9., 1., 0.429, 
  360.332, 63.35, 27.92, 4.044, 0.449, 0.193, 1.4, "", "", "", "", "", "", 
  "", "", "", "", "", "", "", "", "", "", "", "", "", "", "", "", "", "", "", 
  "", 78.7, 2.225728*^6, 7.859, 23.1, 4.45, 2.976, 16562.413, 3.4, 259.967, 
  7.2, "", "", "", 6.3, 66.47, 0.703}, {"GAB", "Africa", "Gabon", 
  "2020-05-12", 863., 61., 66.571, 9., 0., 0.429, 387.738, 27.407, 29.91, 
  4.044, 0., 0.193, 1.39, "", "", "", "", "", "", "", "", "", "", "", "", "", 
  "", "", "", "", "", "", "", "", "", "", "", "", "", 78.7, 2.225728*^6, 
  7.859, 23.1, 4.45, 2.976, 16562.413, 3.4, 259.967, 7.2, "", "", "", 6.3, 
  66.47, 0.703}, {"GAB", "Africa", "Gabon", "2020-05-13", 1004., 141., 
  86.714, 9., 0., 0.429, 451.088, 63.35, 38.96, 4.044, 0., 0.193, 1.38, "", 
  "", "", "", "", "", "", "", "", "", "", "", "", "", "", "", "", "", "", "", 
  "", "", "", "", "", "", 78.7, 2.225728*^6, 7.859, 23.1, 4.45, 2.976, 
  16562.413, 3.4, 259.967, 7.2, "", "", "", 6.3, 66.47, 0.703}, 
 {"GAB", "Africa", "Gabon", "2020-05-14", 1104., 100., 85.714, 10., 1., 
  0.286, 496.017, 44.929, 38.511, 4.493, 0.449, 0.128, 1.36, "", "", "", "", 
  "", "", "", "", "", "", "", "", "", "", "", "", "", "", "", "", "", "", "", 
  "", "", "", 84.26, 2.225728*^6, 7.859, 23.1, 4.45, 2.976, 16562.413, 3.4, 
  259.967, 7.2, "", "", "", 6.3, 66.47, 0.703}, 
 {"GAB", "Africa", "Gabon", "2020-05-15", 1209., 105., 84.143, 10., 0., 
  0.286, 543.193, 47.176, 37.805, 4.493, 0., 0.128, 1.35, "", "", "", "", "", 
  "", "", "", "", "", "", "", "", "", "", "", "", "", "", "", "", "", "", "", 
  "", "", 84.26, 2.225728*^6, 7.859, 23.1, 4.45, 2.976, 16562.413, 3.4, 
  259.967, 7.2, "", "", "", 6.3, 66.47, 0.703}, 
 {"GAB", "Africa", "Gabon", "2020-05-16", 1320., 111., 94.143, 11., 1., 
  0.429, 593.064, 49.871, 42.298, 4.942, 0.449, 0.193, 1.33, "", "", "", "", 
  "", "", "", "", "", "", "", "", "", "", "", "", "", "", "", "", "", "", "", 
  "", "", "", 84.26, 2.225728*^6, 7.859, 23.1, 4.45, 2.976, 16562.413, 3.4, 
  259.967, 7.2, "", "", "", 6.3, 66.47, 0.703}, 
 {"GAB", "Africa", "Gabon", "2020-05-17", 1320., 0., 94.143, 11., 0., 0.429, 
  593.064, 0., 42.298, 4.942, 0., 0.193, 1.31, "", "", "", "", "", "", "", 
  "", "", "", "", "", "", "", "", "", "", "", "", "", "", "", "", "", "", "", 
  84.26, 2.225728*^6, 7.859, 23.1, 4.45, 2.976, 16562.413, 3.4, 259.967, 7.2, 
  "", "", "", 6.3, 66.47, 0.703}, {"GAB", "Africa", "Gabon", "2020-05-18", 
  1432., 112., 90., 11., 0., 0.286, 643.385, 50.321, 40.436, 4.942, 0., 
  0.128, 1.3, "", "", "", "", "", "", "", "", "", "", "", "", "", "", "", "", 
  "", "", "", "", "", "", "", "", "", "", 84.26, 2.225728*^6, 7.859, 23.1, 
  4.45, 2.976, 16562.413, 3.4, 259.967, 7.2, "", "", "", 6.3, 66.47, 0.703}, 
 {"GAB", "Africa", "Gabon", "2020-05-19", 1502., 70., 91.286, 12., 1., 0.429, 
  674.835, 31.45, 41.014, 5.391, 0.449, 0.193, 1.28, "", "", "", "", "", "", 
  "", "", "", "", "", "", "", "", "", "", "", "", "", "", "", "", "", "", "", 
  "", 84.26, 2.225728*^6, 7.859, 23.1, 4.45, 2.976, 16562.413, 3.4, 259.967, 
  7.2, "", "", "", 6.3, 66.47, 0.703}, {"GAB", "Africa", "Gabon", 
  "2020-05-20", 1567., 65., 80.429, 12., 0., 0.429, 704.039, 29.204, 36.136, 
  5.391, 0., 0.193, 1.27, "", "", "", "", "", "", "", "", "", "", "", "", "", 
  "", "", "", "", "", "", "", "", "", "", "", "", "", 84.26, 2.225728*^6, 
  7.859, 23.1, 4.45, 2.976, 16562.413, 3.4, 259.967, 7.2, "", "", "", 6.3, 
  66.47, 0.703}, {"GAB", "Africa", "Gabon", "2020-05-21", 1567., 0., 66.143, 
  12., 0., 0.286, 704.039, 0., 29.717, 5.391, 0., 0.128, 1.26, "", "", "", 
  "", "", "", "", "", "", "", "", "", "", "", "", "", "", "", "", "", "", "", 
  "", "", "", "", 84.26, 2.225728*^6, 7.859, 23.1, 4.45, 2.976, 16562.413, 
  3.4, 259.967, 7.2, "", "", "", 6.3, 66.47, 0.703}, 
 {"GAB", "Africa", "Gabon", "2020-05-22", 1728., 161., 74.143, 12., 0., 
  0.286, 776.375, 72.336, 33.312, 5.391, 0., 0.128, 1.25, "", "", "", "", "", 
  "", "", "", "", "", "", "", "", "", "", "", "", "", "", "", "", "", "", "", 
  "", "", 84.26, 2.225728*^6, 7.859, 23.1, 4.45, 2.976, 16562.413, 3.4, 
  259.967, 7.2, "", "", "", 6.3, 66.47, 0.703}, 
 {"GAB", "Africa", "Gabon", "2020-05-23", 1934., 206., 87.714, 12., 0., 
  0.143, 868.929, 92.554, 39.409, 5.391, 0., 0.064, 1.24, "", "", "", "", "", 
  "", "", "", "", "", "", "", "", "", "", "", "", "", "", "", "", "", "", "", 
  "", "", 84.26, 2.225728*^6, 7.859, 23.1, 4.45, 2.976, 16562.413, 3.4, 
  259.967, 7.2, "", "", "", 6.3, 66.47, 0.703}, 
 {"GAB", "Africa", "Gabon", "2020-05-24", 1934., 0., 87.714, 12., 0., 0.143, 
  868.929, 0., 39.409, 5.391, 0., 0.064, 1.23, "", "", "", "", "", "", "", 
  "", "", "", "", "", "", "", "", "", "", "", "", "", "", "", "", "", "", "", 
  84.26, 2.225728*^6, 7.859, 23.1, 4.45, 2.976, 16562.413, 3.4, 259.967, 7.2, 
  "", "", "", 6.3, 66.47, 0.703}, {"GAB", "Africa", "Gabon", "2020-05-25", 
  2135., 201., 100.429, 14., 2., 0.429, 959.237, 90.308, 45.122, 6.29, 0.899, 
  0.193, 1.21, "", "", "", "", "", "", "", "", "", "", "", "", "", "", "", 
  "", "", "", "", "", "", "", "", "", "", "", 84.26, 2.225728*^6, 7.859, 
  23.1, 4.45, 2.976, 16562.413, 3.4, 259.967, 7.2, "", "", "", 6.3, 66.47, 
  0.703}, {"GAB", "Africa", "Gabon", "2020-05-26", 2238., 103., 105.143, 14., 
  0., 0.286, 1005.514, 46.277, 47.24, 6.29, 0., 0.128, 1.2, "", "", "", "", 
  "", "", "", "", "", "", "", "", "", "", "", "", "", "", "", "", "", "", "", 
  "", "", "", 84.26, 2.225728*^6, 7.859, 23.1, 4.45, 2.976, 16562.413, 3.4, 
  259.967, 7.2, "", "", "", 6.3, 66.47, 0.703}, 
 {"GAB", "Africa", "Gabon", "2020-05-27", 2319., 81., 107.429, 14., 0., 
  0.286, 1041.906, 36.393, 48.267, 6.29, 0., 0.128, 1.18, "", "", "", "", "", 
  "", "", "", "", "", "", "", "", "", "", "", "", "", "", "", "", "", "", "", 
  "", "", 84.26, 2.225728*^6, 7.859, 23.1, 4.45, 2.976, 16562.413, 3.4, 
  259.967, 7.2, "", "", "", 6.3, 66.47, 0.703}, 
 {"GAB", "Africa", "Gabon", "2020-05-28", 2431., 112., 123.429, 14., 0., 
  0.286, 1092.227, 50.321, 55.455, 6.29, 0., 0.128, 1.17, "", "", "", "", "", 
  "", "", "", "", "", "", "", "", "", "", "", "", "", "", "", "", "", "", "", 
  "", "", 84.26, 2.225728*^6, 7.859, 23.1, 4.45, 2.976, 16562.413, 3.4, 
  259.967, 7.2, "", "", "", 6.3, 66.47, 0.703}, 
 {"GAB", "Africa", "Gabon", "2020-05-29", 2613., 182., 126.429, 15., 1., 
  0.429, 1173.998, 81.771, 56.803, 6.739, 0.449, 0.193, 1.15, "", "", "", "", 
  "", "", "", "", "", "", "", "", "", "", "", "", "", "", "", "", "", "", "", 
  "", "", "", 84.26, 2.225728*^6, 7.859, 23.1, 4.45, 2.976, 16562.413, 3.4, 
  259.967, 7.2, "", "", "", 6.3, 66.47, 0.703}, 
 {"GAB", "Africa", "Gabon", "2020-05-30", 2655., 42., 103., 17., 2., 0.714, 
  1192.868, 18.87, 46.277, 7.638, 0.899, 0.321, 1.14, "", "", "", "", "", "", 
  "", "", "", "", "", "", "", "", "", "", "", "", "", "", "", "", "", "", "", 
  "", 84.26, 2.225728*^6, 7.859, 23.1, 4.45, 2.976, 16562.413, 3.4, 259.967, 
  7.2, "", "", "", 6.3, 66.47, 0.703}, {"GAB", "Africa", "Gabon", 
  "2020-05-31", 2655., 0., 103., 17., 0., 0.714, 1192.868, 0., 46.277, 7.638, 
  0., 0.321, 1.13, "", "", "", "", "", "", "", "", "", "", "", "", "", "", 
  "", "", "", "", "", "", "", "", "", "", "", "", 84.26, 2.225728*^6, 7.859, 
  23.1, 4.45, 2.976, 16562.413, 3.4, 259.967, 7.2, "", "", "", 6.3, 66.47, 
  0.703}, {"GAB", "Africa", "Gabon", "2020-06-01", 2655., 0., 74.286, 17., 
  0., 0.429, 1192.868, 0., 33.376, 7.638, 0., 0.193, 1.11, "", "", "", "", 
  "", "", "", "", "", "", "", "", "", "", "", "", "", "", "", "", "", "", "", 
  "", "", "", 84.26, 2.225728*^6, 7.859, 23.1, 4.45, 2.976, 16562.413, 3.4, 
  259.967, 7.2, "", "", "", 6.3, 66.47, 0.703}, 
 {"GAB", "Africa", "Gabon", "2020-06-02", 2803., 148., 80.714, 20., 3., 
  0.857, 1259.363, 66.495, 36.264, 8.986, 1.348, 0.385, 1.1, "", "", "", "", 
  "", "", "", "", "", "", "", "", "", "", "", "", "", "", "", "", "", "", "", 
  "", "", "", 84.26, 2.225728*^6, 7.859, 23.1, 4.45, 2.976, 16562.413, 3.4, 
  259.967, 7.2, "", "", "", 6.3, 66.47, 0.703}, 
 {"GAB", "Africa", "Gabon", "2020-06-03", 2902., 99., 83.286, 20., 0., 0.857, 
  1303.843, 44.48, 37.42, 8.986, 0., 0.385, 1.09, "", "", "", "", "", "", "", 
  "", "", "", "", "", "", "", "", "", "", "", "", "", "", "", "", "", "", "", 
  84.26, 2.225728*^6, 7.859, 23.1, 4.45, 2.976, 16562.413, 3.4, 259.967, 7.2, 
  "", "", "", 6.3, 66.47, 0.703}, {"GAB", "Africa", "Gabon", "2020-06-04", 
  2955., 53., 74.857, 21., 1., 1., 1327.655, 23.812, 33.633, 9.435, 0.449, 
  0.449, 1.08, "", "", "", "", "", "", "", "", "", "", "", "", "", "", "", 
  "", "", "", "", "", "", "", "", "", "", "", 84.26, 2.225728*^6, 7.859, 
  23.1, 4.45, 2.976, 16562.413, 3.4, 259.967, 7.2, "", "", "", 6.3, 66.47, 
  0.703}, {"GAB", "Africa", "Gabon", "2020-06-05", 3101., 146., 69.714, 21., 
  0., 0.857, 1393.252, 65.597, 31.322, 9.435, 0., 0.385, 1.07, "", "", "", 
  "", "", "", "", "", "", "", "", "", "", "", "", "", "", "", "", "", "", "", 
  "", "", "", "", 84.26, 2.225728*^6, 7.859, 23.1, 4.45, 2.976, 16562.413, 
  3.4, 259.967, 7.2, "", "", "", 6.3, 66.47, 0.703}, 
 {"GAB", "Africa", "Gabon", "2020-06-06", 3101., 0., 63.714, 21., 0., 0.571, 
  1393.252, 0., 28.626, 9.435, 0., 0.257, 1.06, "", "", "", "", "", "", "", 
  "", "", "", "", "", "", "", "", "", "", "", "", "", "", "", "", "", "", "", 
  84.26, 2.225728*^6, 7.859, 23.1, 4.45, 2.976, 16562.413, 3.4, 259.967, 7.2, 
  "", "", "", 6.3, 66.47, 0.703}, {"GAB", "Africa", "Gabon", "2020-06-07", 
  3101., 0., 63.714, 21., 0., 0.571, 1393.252, 0., 28.626, 9.435, 0., 0.257, 
  1.06, "", "", "", "", "", "", "", "", "", "", "", "", "", "", "", "", "", 
  "", "", "", "", "", "", "", "", "", 84.26, 2.225728*^6, 7.859, 23.1, 4.45, 
  2.976, 16562.413, 3.4, 259.967, 7.2, "", "", "", 6.3, 66.47, 0.703}, 
 {"GAB", "Africa", "Gabon", "2020-06-08", 3101., 0., 63.714, 21., 0., 0.571, 
  1393.252, 0., 28.626, 9.435, 0., 0.257, 1.05, "", "", "", "", "", "", "", 
  "", "", "", "", "", "", "", "", "", "", "", "", "", "", "", "", "", "", "", 
  84.26, 2.225728*^6, 7.859, 23.1, 4.45, 2.976, 16562.413, 3.4, 259.967, 7.2, 
  "", "", "", 6.3, 66.47, 0.703}, {"GAB", "Africa", "Gabon", "2020-06-09", 
  3247., 146., 63.429, 21., 0., 0.143, 1458.849, 65.597, 28.498, 9.435, 0., 
  0.064, 1.05, "", "", "", "", "", "", "", "", "", "", "", "", "", "", "", 
  "", "", "", "", "", "", "", "", "", "", "", 84.26, 2.225728*^6, 7.859, 
  23.1, 4.45, 2.976, 16562.413, 3.4, 259.967, 7.2, "", "", "", 6.3, 66.47, 
  0.703}, {"GAB", "Africa", "Gabon", "2020-06-10", 3375., 128., 67.571, 22., 
  1., 0.286, 1516.358, 57.509, 30.359, 9.884, 0.449, 0.128, 1.04, "", "", "", 
  "", "", "", "", "", "", "", "", "", "", "", "", "", "", "", "", "", "", "", 
  "", "", "", "", 84.26, 2.225728*^6, 7.859, 23.1, 4.45, 2.976, 16562.413, 
  3.4, 259.967, 7.2, "", "", "", 6.3, 66.47, 0.703}, 
 {"GAB", "Africa", "Gabon", "2020-06-11", 3463., 88., 72.571, 23., 1., 0.286, 
  1555.895, 39.538, 32.606, 10.334, 0.449, 0.128, 1.03, "", "", "", "", "", 
  "", "", "", "", "", "", "", "", "", "", "", "", "", "", "", "", "", "", "", 
  "", "", 84.26, 2.225728*^6, 7.859, 23.1, 4.45, 2.976, 16562.413, 3.4, 
  259.967, 7.2, "", "", "", 6.3, 66.47, 0.703}, 
 {"GAB", "Africa", "Gabon", "2020-06-12", 3463., 0., 51.714, 23., 0., 0.286, 
  1555.895, 0., 23.235, 10.334, 0., 0.128, 1.02, "", "", "", "", "", "", "", 
  "", "", "", "", "", "", "", "", "", "", "", "", "", "", "", "", "", "", "", 
  84.26, 2.225728*^6, 7.859, 23.1, 4.45, 2.976, 16562.413, 3.4, 259.967, 7.2, 
  "", "", "", 6.3, 66.47, 0.703}, {"GAB", "Africa", "Gabon", "2020-06-13", 
  3463., 0., 51.714, 23., 0., 0.286, 1555.895, 0., 23.235, 10.334, 0., 0.128, 
  1.02, "", "", "", "", "", "", "", "", "", "", "", "", "", "", "", "", "", 
  "", "", "", "", "", "", "", "", "", 84.26, 2.225728*^6, 7.859, 23.1, 4.45, 
  2.976, 16562.413, 3.4, 259.967, 7.2, "", "", "", 6.3, 66.47, 0.703}, 
 {"GAB", "Africa", "Gabon", "2020-06-14", 3463., 0., 51.714, 23., 0., 0.286, 
  1555.895, 0., 23.235, 10.334, 0., 0.128, 1.01, "", "", "", "", "", "", "", 
  "", "", "", "", "", "", "", "", "", "", "", "", "", "", "", "", "", "", "", 
  84.26, 2.225728*^6, 7.859, 23.1, 4.45, 2.976, 16562.413, 3.4, 259.967, 7.2, 
  "", "", "", 6.3, 66.47, 0.703}, {"GAB", "Africa", "Gabon", "2020-06-15", 
  4033., 570., 133.143, 27., 4., 0.857, 1811.991, 256.096, 59.82, 12.131, 
  1.797, 0.385, 1.01, "", "", "", "", "", "", "", "", "", "", "", "", "", "", 
  "", "", "", "", "", "", "", "", "", "", "", "", 84.26, 2.225728*^6, 7.859, 
  23.1, 4.45, 2.976, 16562.413, 3.4, 259.967, 7.2, "", "", "", 6.3, 66.47, 
  0.703}, {"GAB", "Africa", "Gabon", "2020-06-16", 4114., 81., 123.857, 29., 
  2., 1.143, 1848.384, 36.393, 55.648, 13.029, 0.899, 0.513, 1., "", "", "", 
  "", "", "", "", "", "", "", "", "", "", "", "", "", "", "", "", "", "", "", 
  "", "", "", "", 84.26, 2.225728*^6, 7.859, 23.1, 4.45, 2.976, 16562.413, 
  3.4, 259.967, 7.2, "", "", "", 6.3, 66.47, 0.703}, 
 {"GAB", "Africa", "Gabon", "2020-06-17", 4229., 115., 122., 30., 1., 1.143, 
  1900.052, 51.668, 54.814, 13.479, 0.449, 0.513, 1., "", "", "", "", "", "", 
  "", "", "", "", "", "", "", "", "", "", "", "", "", "", "", "", "", "", "", 
  "", 84.26, 2.225728*^6, 7.859, 23.1, 4.45, 2.976, 16562.413, 3.4, 259.967, 
  7.2, "", "", "", 6.3, 66.47, 0.703}, {"GAB", "Africa", "Gabon", 
  "2020-06-18", 4340., 111., 125.286, 32., 2., 1.286, 1949.924, 49.871, 
  56.29, 14.377, 0.899, 0.578, 1., "", "", "", "", "", "", "", "", "", "", 
  "", "", "", "", "", "", "", "", "", "", "", "", "", "", "", "", 84.26, 
  2.225728*^6, 7.859, 23.1, 4.45, 2.976, 16562.413, 3.4, 259.967, 7.2, "", 
  "", "", 6.3, 66.47, 0.703}, {"GAB", "Africa", "Gabon", "2020-06-19", 4428., 
  88., 137.857, 34., 2., 1.571, 1989.461, 39.538, 61.938, 15.276, 0.899, 
  0.706, 1., "", "", "", "", "", "", "", "", "", "", "", "", "", "", "", "", 
  "", "", "", "", "", "", "", "", "", "", 84.26, 2.225728*^6, 7.859, 23.1, 
  4.45, 2.976, 16562.413, 3.4, 259.967, 7.2, "", "", "", 6.3, 66.47, 0.703}, 
 {"GAB", "Africa", "Gabon", "2020-06-20", 4428., 0., 137.857, 34., 0., 1.571, 
  1989.461, 0., 61.938, 15.276, 0., 0.706, 1., "", "", "", "", "", "", "", 
  "", "", "", "", "", "", "", "", "", "", "", "", "", "", "", "", "", "", "", 
  84.26, 2.225728*^6, 7.859, 23.1, 4.45, 2.976, 16562.413, 3.4, 259.967, 7.2, 
  "", "", "", 6.3, 66.47, 0.703}, {"GAB", "Africa", "Gabon", "2020-06-21", 
  4428., 0., 137.857, 34., 0., 1.571, 1989.461, 0., 61.938, 15.276, 0., 
  0.706, 1., "", "", "", "", "", "", "", "", "", "", "", "", "", "", "", "", 
  "", "", "", "", "", "", "", "", "", "", 84.26, 2.225728*^6, 7.859, 23.1, 
  4.45, 2.976, 16562.413, 3.4, 259.967, 7.2, "", "", "", 6.3, 66.47, 0.703}, 
 {"GAB", "Africa", "Gabon", "2020-06-22", 4739., 311., 100.857, 39., 5., 
  1.714, 2129.191, 139.73, 45.314, 17.522, 2.246, 0.77, 1., "", "", "", "", 
  "", "", "", "", "", "", "", "", "", "", "", "", "", "", "", "", "", "", "", 
  "", "", "", 84.26, 2.225728*^6, 7.859, 23.1, 4.45, 2.976, 16562.413, 3.4, 
  259.967, 7.2, "", "", "", 6.3, 66.47, 0.703}, 
 {"GAB", "Africa", "Gabon", "2020-06-23", 4849., 110., 105., 39., 0., 1.429, 
  2178.613, 49.422, 47.176, 17.522, 0., 0.642, 0.99, "", "", "", "", "", "", 
  "", "", "", "", "", "", "", "", "", "", "", "", "", "", "", "", "", "", "", 
  "", 84.26, 2.225728*^6, 7.859, 23.1, 4.45, 2.976, 16562.413, 3.4, 259.967, 
  7.2, "", "", "", 6.3, 66.47, 0.703}, {"GAB", "Africa", "Gabon", 
  "2020-06-24", 4956., 107., 103.857, 39., 0., 1.286, 2226.687, 48.074, 
  46.662, 17.522, 0., 0.578, 0.99, "", "", "", "", "", "", "", "", "", "", 
  "", "", "", "", "", "", "", "", "", "", "", "", "", "", "", "", 84.26, 
  2.225728*^6, 7.859, 23.1, 4.45, 2.976, 16562.413, 3.4, 259.967, 7.2, "", 
  "", "", 6.3, 66.47, 0.703}, {"GAB", "Africa", "Gabon", "2020-06-25", 5087., 
  131., 106.714, 40., 1., 1.143, 2285.544, 58.857, 47.946, 17.972, 0.449, 
  0.513, 0.99, "", "", "", "", "", "", "", "", "", "", "", "", "", "", "", 
  "", "", "", "", "", "", "", "", "", "", "", 84.26, 2.225728*^6, 7.859, 
  23.1, 4.45, 2.976, 16562.413, 3.4, 259.967, 7.2, "", "", "", 6.3, 66.47, 
  0.703}, {"GAB", "Africa", "Gabon", "2020-06-26", 5209., 122., 111.571, 40., 
  0., 0.857, 2340.358, 54.814, 50.128, 17.972, 0., 0.385, 0.98, "", "", "", 
  "", "", "", "", "", "", "", "", "", "", "", "", "", "", "", "", "", "", "", 
  "", "", "", "", 84.26, 2.225728*^6, 7.859, 23.1, 4.45, 2.976, 16562.413, 
  3.4, 259.967, 7.2, "", "", "", 6.3, 66.47, 0.703}, 
 {"GAB", "Africa", "Gabon", "2020-06-27", 5209., 0., 111.571, 40., 0., 0.857, 
  2340.358, 0., 50.128, 17.972, 0., 0.385, 0.98, "", "", "", "", "", "", "", 
  "", "", "", "", "", "", "", "", "", "", "", "", "", "", "", "", "", "", "", 
  84.26, 2.225728*^6, 7.859, 23.1, 4.45, 2.976, 16562.413, 3.4, 259.967, 7.2, 
  "", "", "", 6.3, 66.47, 0.703}, {"GAB", "Africa", "Gabon", "2020-06-28", 
  5209., 0., 111.571, 40., 0., 0.857, 2340.358, 0., 50.128, 17.972, 0., 
  0.385, 0.98, "", "", "", "", "", "", "", "", "", "", "", "", "", "", "", 
  "", "", "", "", "", "", "", "", "", "", "", 84.26, 2.225728*^6, 7.859, 
  23.1, 4.45, 2.976, 16562.413, 3.4, 259.967, 7.2, "", "", "", 6.3, 66.47, 
  0.703}, {"GAB", "Africa", "Gabon", "2020-06-29", 5394., 185., 93.571, 42., 
  2., 0.429, 2423.477, 83.119, 42.041, 18.87, 0.899, 0.193, 0.98, "", "", "", 
  "", "", "", "", "", "", "", "", "", "", "", "", "", "", "", "", "", "", "", 
  "", "", "", "", 84.26, 2.225728*^6, 7.859, 23.1, 4.45, 2.976, 16562.413, 
  3.4, 259.967, 7.2, "", "", "", 6.3, 66.47, 0.703}, 
 {"GAB", "Africa", "Gabon", "2020-06-30", 5394., 0., 77.857, 42., 0., 0.429, 
  2423.477, 0., 34.981, 18.87, 0., 0.193, 0.97, "", "", "", "", "", "", "", 
  "", "", "", "", "", "", "", "", "", "", "", "", "", "", "", "", "", "", "", 
  84.26, 2.225728*^6, 7.859, 23.1, 4.45, 2.976, 16562.413, 3.4, 259.967, 7.2, 
  "", "", "", 6.3, 66.47, 0.703}, {"GAB", "Africa", "Gabon", "2020-07-01", 
  5513., 119., 79.571, 42., 0., 0.429, 2476.942, 53.466, 35.751, 18.87, 0., 
  0.193, 0.97, "", "", "", "", "", "", "", "", "", "", "", "", "", "", "", 
  "", "", "", "", "", "", "", "", "", "", "", 81.48, 2.225728*^6, 7.859, 
  23.1, 4.45, 2.976, 16562.413, 3.4, 259.967, 7.2, "", "", "", 6.3, 66.47, 
  0.703}, {"GAB", "Africa", "Gabon", "2020-07-02", 5513., 0., 60.857, 42., 
  0., 0.286, 2476.942, 0., 27.343, 18.87, 0., 0.128, 0.97, "", "", "", "", 
  "", "", "", "", "", "", "", "", "", "", "", "", "", "", "", "", "", "", "", 
  "", "", "", 81.48, 2.225728*^6, 7.859, 23.1, 4.45, 2.976, 16562.413, 3.4, 
  259.967, 7.2, "", "", "", 6.3, 66.47, 0.703}, 
 {"GAB", "Africa", "Gabon", "2020-07-03", 5620., 107., 58.714, 44., 2., 
  0.571, 2525.017, 48.074, 26.38, 19.769, 0.899, 0.257, 0.97, "", "", "", "", 
  "", "", "", "", "", "", "", "", "", "", "", "", "", "", "", "", "", "", "", 
  "", "", "", 81.48, 2.225728*^6, 7.859, 23.1, 4.45, 2.976, 16562.413, 3.4, 
  259.967, 7.2, "", "", "", 6.3, 66.47, 0.703}, 
 {"GAB", "Africa", "Gabon", "2020-07-04", 5620., 0., 58.714, 44., 0., 0.571, 
  2525.017, 0., 26.38, 19.769, 0., 0.257, 0.98, "", "", "", "", "", "", "", 
  "", "", "", "", "", "", "", "", "", "", "", "", "", "", "", "", "", "", "", 
  81.48, 2.225728*^6, 7.859, 23.1, 4.45, 2.976, 16562.413, 3.4, 259.967, 7.2, 
  "", "", "", 6.3, 66.47, 0.703}, {"GAB", "Africa", "Gabon", "2020-07-05", 
  5620., 0., 58.714, 44., 0., 0.571, 2525.017, 0., 26.38, 19.769, 0., 0.257, 
  0.98, "", "", "", "", "", "", "", "", "", "", "", "", "", "", "", "", "", 
  "", "", "", "", "", "", "", "", "", 81.48, 2.225728*^6, 7.859, 23.1, 4.45, 
  2.976, 16562.413, 3.4, 259.967, 7.2, "", "", "", 6.3, 66.47, 0.703}, 
 {"GAB", "Africa", "Gabon", "2020-07-06", 5743., 123., 49.857, 46., 2., 
  0.571, 2580.279, 55.263, 22.4, 20.667, 0.899, 0.257, 0.98, "", "", "", "", 
  "", "", "", "", "", "", "", "", "", "", "", "", "", "", "", "", "", "", "", 
  "", "", "", 81.48, 2.225728*^6, 7.859, 23.1, 4.45, 2.976, 16562.413, 3.4, 
  259.967, 7.2, "", "", "", 6.3, 66.47, 0.703}, 
 {"GAB", "Africa", "Gabon", "2020-07-07", 5743., 0., 49.857, 46., 0., 0.571, 
  2580.279, 0., 22.4, 20.667, 0., 0.257, 0.99, "", "", "", "", "", "", "", 
  "", "", "", "", "", "", "", "", "", "", "", "", "", "", "", "", "", "", "", 
  81.48, 2.225728*^6, 7.859, 23.1, 4.45, 2.976, 16562.413, 3.4, 259.967, 7.2, 
  "", "", "", 6.3, 66.47, 0.703}, {"GAB", "Africa", "Gabon", "2020-07-08", 
  5871., 128., 51.143, 46., 0., 0.571, 2637.789, 57.509, 22.978, 20.667, 0., 
  0.257, 0.99, "", "", "", "", "", "", "", "", "", "", "", "", "", "", "", 
  "", "", "", "", "", "", "", "", "", "", "", 81.48, 2.225728*^6, 7.859, 
  23.1, 4.45, 2.976, 16562.413, 3.4, 259.967, 7.2, "", "", "", 6.3, 66.47, 
  0.703}, {"GAB", "Africa", "Gabon", "2020-07-09", 5871., 0., 51.143, 46., 
  0., 0.571, 2637.789, 0., 22.978, 20.667, 0., 0.257, 0.99, "", "", "", "", 
  "", "", "", "", "", "", "", "", "", "", "", "", "", "", "", "", "", "", "", 
  "", "", "", 81.48, 2.225728*^6, 7.859, 23.1, 4.45, 2.976, 16562.413, 3.4, 
  259.967, 7.2, "", "", "", 6.3, 66.47, 0.703}, 
 {"GAB", "Africa", "Gabon", "2020-07-10", 5942., 71., 46., 46., 0., 0.286, 
  2669.688, 31.9, 20.667, 20.667, 0., 0.128, 1., "", "", "", "", "", "", "", 
  "", "", "", "", "", "", "", "", "", "", "", "", "", "", "", "", "", "", "", 
  81.48, 2.225728*^6, 7.859, 23.1, 4.45, 2.976, 16562.413, 3.4, 259.967, 7.2, 
  "", "", "", 6.3, 66.47, 0.703}, {"GAB", "Africa", "Gabon", "2020-07-11", 
  5942., 0., 46., 46., 0., 0.286, 2669.688, 0., 20.667, 20.667, 0., 0.128, 
  1., "", "", "", "", "", "", "", "", "", "", "", "", "", "", "", "", "", "", 
  "", "", "", "", "", "", "", "", 81.48, 2.225728*^6, 7.859, 23.1, 4.45, 
  2.976, 16562.413, 3.4, 259.967, 7.2, "", "", "", 6.3, 66.47, 0.703}, 
 {"GAB", "Africa", "Gabon", "2020-07-12", 5942., 0., 46., 46., 0., 0.286, 
  2669.688, 0., 20.667, 20.667, 0., 0.128, 1.01, "", "", "", "", "", "", "", 
  "", "", "", "", "", "", "", "", "", "", "", "", "", "", "", "", "", "", "", 
  81.48, 2.225728*^6, 7.859, 23.1, 4.45, 2.976, 16562.413, 3.4, 259.967, 7.2, 
  "", "", "", 6.3, 66.47, 0.703}, {"GAB", "Africa", "Gabon", "2020-07-13", 
  6026., 84., 40.429, 46., 0., 0., 2707.429, 37.74, 18.164, 20.667, 0., 0., 
  1.02, "", "", "", "", "", "", "", "", "", "", "", "", "", "", "", "", "", 
  "", "", "", "", "", "", "", "", "", 81.48, 2.225728*^6, 7.859, 23.1, 4.45, 
  2.976, 16562.413, 3.4, 259.967, 7.2, "", "", "", 6.3, 66.47, 0.703}, 
 {"GAB", "Africa", "Gabon", "2020-07-14", 6026., 0., 40.429, 46., 0., 0., 
  2707.429, 0., 18.164, 20.667, 0., 0., 1.03, "", "", "", "", "", "", "", "", 
  "", "", "", "", "", "", "", "", "", "", "", "", "", "", "", "", "", "", 
  81.48, 2.225728*^6, 7.859, 23.1, 4.45, 2.976, 16562.413, 3.4, 259.967, 7.2, 
  "", "", "", 6.3, 66.47, 0.703}, {"GAB", "Africa", "Gabon", "2020-07-15", 
  6121., 95., 35.714, 46., 0., 0., 2750.111, 42.683, 16.046, 20.667, 0., 0., 
  1.04, "", "", "", "", "", "", "", "", "", "", "", "", "", "", "", "", "", 
  "", "", "", "", "", "", "", "", "", 77.78, 2.225728*^6, 7.859, 23.1, 4.45, 
  2.976, 16562.413, 3.4, 259.967, 7.2, "", "", "", 6.3, 66.47, 0.703}, 
 {"GAB", "Africa", "Gabon", "2020-07-16", 6121., 0., 35.714, 46., 0., 0., 
  2750.111, 0., 16.046, 20.667, 0., 0., 1.04, "", "", "", "", "", "", "", "", 
  "", "", "", "", "", "", "", "", "", "", "", "", "", "", "", "", "", "", 
  77.78, 2.225728*^6, 7.859, 23.1, 4.45, 2.976, 16562.413, 3.4, 259.967, 7.2, 
  "", "", "", 6.3, 66.47, 0.703}, {"GAB", "Africa", "Gabon", "2020-07-17", 
  6315., 194., 53.286, 46., 0., 0., 2837.274, 87.162, 23.941, 20.667, 0., 0., 
  1.05, "", "", "", "", "", "", "", "", "", "", "", "", "", "", "", "", "", 
  "", "", "", "", "", "", "", "", "", 77.78, 2.225728*^6, 7.859, 23.1, 4.45, 
  2.976, 16562.413, 3.4, 259.967, 7.2, "", "", "", 6.3, 66.47, 0.703}, 
 {"GAB", "Africa", "Gabon", "2020-07-18", 6315., 0., 53.286, 46., 0., 0., 
  2837.274, 0., 23.941, 20.667, 0., 0., 1.06, "", "", "", "", "", "", "", "", 
  "", "", "", "", "", "", "", "", "", "", "", "", "", "", "", "", "", "", 
  77.78, 2.225728*^6, 7.859, 23.1, 4.45, 2.976, 16562.413, 3.4, 259.967, 7.2, 
  "", "", "", 6.3, 66.47, 0.703}, {"GAB", "Africa", "Gabon", "2020-07-19", 
  6315., 0., 53.286, 46., 0., 0., 2837.274, 0., 23.941, 20.667, 0., 0., 1.06, 
  "", "", "", "", "", "", "", "", "", "", "", "", "", "", "", "", "", "", "", 
  "", "", "", "", "", "", "", 77.78, 2.225728*^6, 7.859, 23.1, 4.45, 2.976, 
  16562.413, 3.4, 259.967, 7.2, "", "", "", 6.3, 66.47, 0.703}, 
 {"GAB", "Africa", "Gabon", "2020-07-20", 6433., 118., 58.143, 46., 0., 0., 
  2890.29, 53.016, 26.123, 20.667, 0., 0., 1.07, "", "", "", "", "", "", "", 
  "", "", "", "", "", "", "", "", "", "", "", "", "", "", "", "", "", "", "", 
  77.78, 2.225728*^6, 7.859, 23.1, 4.45, 2.976, 16562.413, 3.4, 259.967, 7.2, 
  "", "", "", 6.3, 66.47, 0.703}, {"GAB", "Africa", "Gabon", "2020-07-21", 
  6433., 0., 58.143, 46., 0., 0., 2890.29, 0., 26.123, 20.667, 0., 0., 1.07, 
  "", "", "", "", "", "", "", "", "", "", "", "", "", "", "", "", "", "", "", 
  "", "", "", "", "", "", "", 77.78, 2.225728*^6, 7.859, 23.1, 4.45, 2.976, 
  16562.413, 3.4, 259.967, 7.2, "", "", "", 6.3, 66.47, 0.703}, 
 {"GAB", "Africa", "Gabon", "2020-07-22", 6588., 155., 66.714, 47., 1., 
  0.143, 2959.93, 69.64, 29.974, 21.117, 0.449, 0.064, 1.07, "", "", "", "", 
  "", "", "", "", "", "", "", "", "", "", "", "", "", "", "", "", "", "", "", 
  "", "", "", 77.78, 2.225728*^6, 7.859, 23.1, 4.45, 2.976, 16562.413, 3.4, 
  259.967, 7.2, "", "", "", 6.3, 66.47, 0.703}, 
 {"GAB", "Africa", "Gabon", "2020-07-23", 6588., 0., 66.714, 47., 0., 0.143, 
  2959.93, 0., 29.974, 21.117, 0., 0.064, 1.07, "", "", "", "", "", "", "", 
  "", "", "", "", "", "", "", "", "", "", "", "", "", "", "", "", "", "", "", 
  77.78, 2.225728*^6, 7.859, 23.1, 4.45, 2.976, 16562.413, 3.4, 259.967, 7.2, 
  "", "", "", 6.3, 66.47, 0.703}, {"GAB", "Africa", "Gabon", "2020-07-24", 
  6984., 396., 95.571, 49., 2., 0.429, 3137.85, 177.919, 42.939, 22.015, 
  0.899, 0.193, 1.08, "", "", "", "", "", "", "", "", "", "", "", "", "", "", 
  "", "", "", "", "", "", "", "", "", "", "", "", 77.78, 2.225728*^6, 7.859, 
  23.1, 4.45, 2.976, 16562.413, 3.4, 259.967, 7.2, "", "", "", 6.3, 66.47, 
  0.703}, {"GAB", "Africa", "Gabon", "2020-07-25", 6984., 0., 95.571, 49., 
  0., 0.429, 3137.85, 0., 42.939, 22.015, 0., 0.193, 1.07, "", "", "", "", 
  "", "", "", "", "", "", "", "", "", "", "", "", "", "", "", "", "", "", "", 
  "", "", "", 77.78, 2.225728*^6, 7.859, 23.1, 4.45, 2.976, 16562.413, 3.4, 
  259.967, 7.2, "", "", "", 6.3, 66.47, 0.703}, 
 {"GAB", "Africa", "Gabon", "2020-07-26", 6984., 0., 95.571, 49., 0., 0.429, 
  3137.85, 0., 42.939, 22.015, 0., 0.193, 1.06, "", "", "", "", "", "", "", 
  "", "", "", "", "", "", "", "", "", "", "", "", "", "", "", "", "", "", "", 
  77.78, 2.225728*^6, 7.859, 23.1, 4.45, 2.976, 16562.413, 3.4, 259.967, 7.2, 
  "", "", "", 6.3, 66.47, 0.703}, {"GAB", "Africa", "Gabon", "2020-07-27", 
  7189., 205., 108., 49., 0., 0.429, 3229.954, 92.105, 48.523, 22.015, 0., 
  0.193, 1.05, "", "", "", "", "", "", "", "", "", "", "", "", "", "", "", 
  "", "", "", "", "", "", "", "", "", "", "", 77.78, 2.225728*^6, 7.859, 
  23.1, 4.45, 2.976, 16562.413, 3.4, 259.967, 7.2, "", "", "", 6.3, 66.47, 
  0.703}, {"GAB", "Africa", "Gabon", "2020-07-28", 7189., 0., 108., 49., 0., 
  0.429, 3229.954, 0., 48.523, 22.015, 0., 0.193, 1.03, "", "", "", "", "", 
  "", "", "", "", "", "", "", "", "", "", "", "", "", "", "", "", "", "", "", 
  "", "", 77.78, 2.225728*^6, 7.859, 23.1, 4.45, 2.976, 16562.413, 3.4, 
  259.967, 7.2, "", "", "", 6.3, 66.47, 0.703}, 
 {"GAB", "Africa", "Gabon", "2020-07-29", 7352., 163., 109.143, 49., 0., 
  0.286, 3303.189, 73.234, 49.037, 22.015, 0., 0.128, 1.02, "", "", "", "", 
  "", "", "", "", "", "", "", "", "", "", "", "", "", "", "", "", "", "", "", 
  "", "", "", 77.78, 2.225728*^6, 7.859, 23.1, 4.45, 2.976, 16562.413, 3.4, 
  259.967, 7.2, "", "", "", 6.3, 66.47, 0.703}, 
 {"GAB", "Africa", "Gabon", "2020-07-30", 7352., 0., 109.143, 49., 0., 0.286, 
  3303.189, 0., 49.037, 22.015, 0., 0.128, 1.01, "", "", "", "", "", "", "", 
  "", "", "", "", "", "", "", "", "", "", "", "", "", "", "", "", "", "", "", 
  77.78, 2.225728*^6, 7.859, 23.1, 4.45, 2.976, 16562.413, 3.4, 259.967, 7.2, 
  "", "", "", 6.3, 66.47, 0.703}, {"GAB", "Africa", "Gabon", "2020-07-31", 
  7352., 0., 52.571, 49., 0., 0., 3303.189, 0., 23.62, 22.015, 0., 0., 1., 
  "", "", "", "", "", "", "", "", "", "", "", "", "", "", "", "", "", "", "", 
  "", "", "", "", "", "", "", 77.78, 2.225728*^6, 7.859, 23.1, 4.45, 2.976, 
  16562.413, 3.4, 259.967, 7.2, "", "", "", 6.3, 66.47, 0.703}, 
 {"GAB", "Africa", "Gabon", "2020-08-01", 7531., 179., 78.143, 50., 1., 
  0.143, 3383.612, 80.423, 35.109, 22.465, 0.449, 0.064, 1., "", "", "", "", 
  "", "", "", "", "", "", "", "", "", "", "", "", "", "", "", "", "", "", "", 
  "", "", "", 77.78, 2.225728*^6, 7.859, 23.1, 4.45, 2.976, 16562.413, 3.4, 
  259.967, 7.2, "", "", "", 6.3, 66.47, 0.703}, 
 {"GAB", "Africa", "Gabon", "2020-08-02", 7531., 0., 78.143, 50., 0., 0.143, 
  3383.612, 0., 35.109, 22.465, 0., 0.064, 0.99, "", "", "", "", "", "", "", 
  "", "", "", "", "", "", "", "", "", "", "", "", "", "", "", "", "", "", "", 
  77.78, 2.225728*^6, 7.859, 23.1, 4.45, 2.976, 16562.413, 3.4, 259.967, 7.2, 
  "", "", "", 6.3, 66.47, 0.703}, {"GAB", "Africa", "Gabon", "2020-08-03", 
  7646., 115., 65.286, 51., 1., 0.286, 3435.281, 51.668, 29.332, 22.914, 
  0.449, 0.128, 0.98, "", "", "", "", "", "", "", "", "", "", "", "", "", "", 
  "", "", "", "", "", "", "", "", "", "", "", "", 77.78, 2.225728*^6, 7.859, 
  23.1, 4.45, 2.976, 16562.413, 3.4, 259.967, 7.2, "", "", "", 6.3, 66.47, 
  0.703}, {"GAB", "Africa", "Gabon", "2020-08-04", 7646., 0., 65.286, 51., 
  0., 0.286, 3435.281, 0., 29.332, 22.914, 0., 0.128, 0.97, "", "", "", "", 
  "", "", "", "", "", "", "", "", "", "", "", "", "", "", "", "", "", "", "", 
  "", "", "", 77.78, 2.225728*^6, 7.859, 23.1, 4.45, 2.976, 16562.413, 3.4, 
  259.967, 7.2, "", "", "", 6.3, 66.47, 0.703}, 
 {"GAB", "Africa", "Gabon", "2020-08-05", 7787., 141., 62.143, 51., 0., 
  0.286, 3498.631, 63.35, 27.92, 22.914, 0., 0.128, 0.96, "", "", "", "", "", 
  "", "", "", "", "", "", "", "", "", "", "", "", "", "", "", "", "", "", "", 
  "", "", 77.78, 2.225728*^6, 7.859, 23.1, 4.45, 2.976, 16562.413, 3.4, 
  259.967, 7.2, "", "", "", 6.3, 66.47, 0.703}, 
 {"GAB", "Africa", "Gabon", "2020-08-06", 7787., 0., 62.143, 51., 0., 0.286, 
  3498.631, 0., 27.92, 22.914, 0., 0.128, 0.95, "", "", "", "", "", "", "", 
  "", "", "", "", "", "", "", "", "", "", "", "", "", "", "", "", "", "", "", 
  77.78, 2.225728*^6, 7.859, 23.1, 4.45, 2.976, 16562.413, 3.4, 259.967, 7.2, 
  "", "", "", 6.3, 66.47, 0.703}, {"GAB", "Africa", "Gabon", "2020-08-07", 
  7923., 136., 81.571, 51., 0., 0.286, 3559.734, 61.104, 36.649, 22.914, 0., 
  0.128, 0.94, "", "", "", "", "", "", "", "", "", "", "", "", "", "", "", 
  "", "", "", "", "", "", "", "", "", "", "", 77.78, 2.225728*^6, 7.859, 
  23.1, 4.45, 2.976, 16562.413, 3.4, 259.967, 7.2, "", "", "", 6.3, 66.47, 
  0.703}, {"GAB", "Africa", "Gabon", "2020-08-08", 7923., 0., 56., 51., 0., 
  0.143, 3559.734, 0., 25.16, 22.914, 0., 0.064, 0.93, "", "", "", "", "", 
  "", "", "", "", "", "", "", "", "", "", "", "", "", "", "", "", "", "", "", 
  "", "", 77.78, 2.225728*^6, 7.859, 23.1, 4.45, 2.976, 16562.413, 3.4, 
  259.967, 7.2, "", "", "", 6.3, 66.47, 0.703}, 
 {"GAB", "Africa", "Gabon", "2020-08-09", 7923., 0., 56., 51., 0., 0.143, 
  3559.734, 0., 25.16, 22.914, 0., 0.064, 0.92, "", "", "", "", "", "", "", 
  "", "", "", "", "", "", "", "", "", "", "", "", "", "", "", "", "", "", "", 
  77.78, 2.225728*^6, 7.859, 23.1, 4.45, 2.976, 16562.413, 3.4, 259.967, 7.2, 
  "", "", "", 6.3, 66.47, 0.703}, {"GAB", "Africa", "Gabon", "2020-08-10", 
  8006., 83., 51.429, 51., 0., 0., 3597.025, 37.291, 23.106, 22.914, 0., 0., 
  0.92, "", "", "", "", "", "", "", "", "", "", "", "", "", "", "", "", "", 
  "", "", "", "", "", "", "", "", "", 77.78, 2.225728*^6, 7.859, 23.1, 4.45, 
  2.976, 16562.413, 3.4, 259.967, 7.2, "", "", "", 6.3, 66.47, 0.703}, 
 {"GAB", "Africa", "Gabon", "2020-08-11", 8006., 0., 51.429, 51., 0., 0., 
  3597.025, 0., 23.106, 22.914, 0., 0., 0.91, "", "", "", "", "", "", "", "", 
  "", "", "", "", "", "", "", "", "", "", "", "", "", "", "", "", "", "", 
  77.78, 2.225728*^6, 7.859, 23.1, 4.45, 2.976, 16562.413, 3.4, 259.967, 7.2, 
  "", "", "", 6.3, 66.47, 0.703}, {"GAB", "Africa", "Gabon", "2020-08-12", 
  8077., 71., 41.429, 51., 0., 0., 3628.925, 31.9, 18.613, 22.914, 0., 0., 
  0.9, "", "", "", "", "", "", "", "", "", "", "", "", "", "", "", "", "", 
  "", "", "", "", "", "", "", "", "", 77.78, 2.225728*^6, 7.859, 23.1, 4.45, 
  2.976, 16562.413, 3.4, 259.967, 7.2, "", "", "", 6.3, 66.47, 0.703}, 
 {"GAB", "Africa", "Gabon", "2020-08-13", 8077., 0., 41.429, 51., 0., 0., 
  3628.925, 0., 18.613, 22.914, 0., 0., 0.9, "", "", "", "", "", "", "", "", 
  "", "", "", "", "", "", "", "", "", "", "", "", "", "", "", "", "", "", 
  77.78, 2.225728*^6, 7.859, 23.1, 4.45, 2.976, 16562.413, 3.4, 259.967, 7.2, 
  "", "", "", 6.3, 66.47, 0.703}, {"GAB", "Africa", "Gabon", "2020-08-14", 
  8225., 148., 43.143, 51., 0., 0., 3695.42, 66.495, 19.384, 22.914, 0., 0., 
  0.89, "", "", "", "", "", "", "", "", "", "", "", "", "", "", "", "", "", 
  "", "", "", "", "", "", "", "", "", 77.78, 2.225728*^6, 7.859, 23.1, 4.45, 
  2.976, 16562.413, 3.4, 259.967, 7.2, "", "", "", 6.3, 66.47, 0.703}, 
 {"GAB", "Africa", "Gabon", "2020-08-15", 8225., 0., 43.143, 51., 0., 0., 
  3695.42, 0., 19.384, 22.914, 0., 0., 0.88, "", "", "", "", "", "", "", "", 
  "", "", "", "", "", "", "", "", "", "", "", "", "", "", "", "", "", "", 
  77.78, 2.225728*^6, 7.859, 23.1, 4.45, 2.976, 16562.413, 3.4, 259.967, 7.2, 
  "", "", "", 6.3, 66.47, 0.703}, {"GAB", "Africa", "Gabon", "2020-08-16", 
  8225., 0., 43.143, 51., 0., 0., 3695.42, 0., 19.384, 22.914, 0., 0., 0.88, 
  "", "", "", "", "", "", "", "", "", "", "", "", "", "", "", "", "", "", "", 
  "", "", "", "", "", "", "", 77.78, 2.225728*^6, 7.859, 23.1, 4.45, 2.976, 
  16562.413, 3.4, 259.967, 7.2, "", "", "", 6.3, 66.47, 0.703}, 
 {"GAB", "Africa", "Gabon", "2020-08-17", 8270., 45., 37.714, 53., 2., 0.286, 
  3715.638, 20.218, 16.945, 23.812, 0.899, 0.128, 0.87, "", "", "", "", "", 
  "", "", "", "", "", "", "", "", "", "", "", "", "", "", "", "", "", "", "", 
  "", "", 77.78, 2.225728*^6, 7.859, 23.1, 4.45, 2.976, 16562.413, 3.4, 
  259.967, 7.2, "", "", "", 6.3, 66.47, 0.703}, 
 {"GAB", "Africa", "Gabon", "2020-08-18", 8270., 0., 37.714, 53., 0., 0.286, 
  3715.638, 0., 16.945, 23.812, 0., 0.128, 0.86, "", "", "", "", "", "", "", 
  "", "", "", "", "", "", "", "", "", "", "", "", "", "", "", "", "", "", "", 
  77.78, 2.225728*^6, 7.859, 23.1, 4.45, 2.976, 16562.413, 3.4, 259.967, 7.2, 
  "", "", "", 6.3, 66.47, 0.703}, {"GAB", "Africa", "Gabon", "2020-08-19", 
  8319., 49., 34.571, 53., 0., 0.286, 3737.653, 22.015, 15.533, 23.812, 0., 
  0.128, 0.86, "", "", "", "", "", "", "", "", "", "", "", "", "", "", "", 
  "", "", "", "", "", "", "", "", "", "", "", 77.78, 2.225728*^6, 7.859, 
  23.1, 4.45, 2.976, 16562.413, 3.4, 259.967, 7.2, "", "", "", 6.3, 66.47, 
  0.703}, {"GAB", "Africa", "Gabon", "2020-08-20", 8319., 0., 34.571, 53., 
  0., 0.286, 3737.653, 0., 15.533, 23.812, 0., 0.128, 0.85, "", "", "", "", 
  "", "", "", "", "", "", "", "", "", "", "", "", "", "", "", "", "", "", "", 
  "", "", "", 77.78, 2.225728*^6, 7.859, 23.1, 4.45, 2.976, 16562.413, 3.4, 
  259.967, 7.2, "", "", "", 6.3, 66.47, 0.703}, 
 {"GAB", "Africa", "Gabon", "2020-08-21", 8388., 69., 23.286, 53., 0., 0.286, 
  3768.655, 31.001, 10.462, 23.812, 0., 0.128, 0.85, "", "", "", "", "", "", 
  "", "", "", "", "", "", "", "", "", "", "", "", "", "", "", "", "", "", "", 
  "", 77.78, 2.225728*^6, 7.859, 23.1, 4.45, 2.976, 16562.413, 3.4, 259.967, 
  7.2, "", "", "", 6.3, 66.47, 0.703}, {"GAB", "Africa", "Gabon", 
  "2020-08-22", 8388., 0., 23.286, 53., 0., 0.286, 3768.655, 0., 10.462, 
  23.812, 0., 0.128, 0.85, "", "", "", "", "", "", "", "", "", "", "", "", 
  "", "", "", "", "", "", "", "", "", "", "", "", "", "", 77.78, 2.225728*^6, 
  7.859, 23.1, 4.45, 2.976, 16562.413, 3.4, 259.967, 7.2, "", "", "", 6.3, 
  66.47, 0.703}, {"GAB", "Africa", "Gabon", "2020-08-23", 8388., 0., 23.286, 
  53., 0., 0.286, 3768.655, 0., 10.462, 23.812, 0., 0.128, 0.84, "", "", "", 
  "", "", "", "", "", "", "", "", "", "", "", "", "", "", "", "", "", "", "", 
  "", "", "", "", 77.78, 2.225728*^6, 7.859, 23.1, 4.45, 2.976, 16562.413, 
  3.4, 259.967, 7.2, "", "", "", 6.3, 66.47, 0.703}, 
 {"GAB", "Africa", "Gabon", "2020-08-24", 8409., 21., 19.857, 53., 0., 0., 
  3778.09, 9.435, 8.922, 23.812, 0., 0., 0.84, "", "", "", "", "", "", "", 
  "", "", "", "", "", "", "", "", "", "", "", "", "", "", "", "", "", "", "", 
  77.78, 2.225728*^6, 7.859, 23.1, 4.45, 2.976, 16562.413, 3.4, 259.967, 7.2, 
  "", "", "", 6.3, 66.47, 0.703}, {"GAB", "Africa", "Gabon", "2020-08-25", 
  8409., 0., 19.857, 53., 0., 0., 3778.09, 0., 8.922, 23.812, 0., 0., 0.84, 
  "", "", "", "", "", "", "", "", "", "", "", "", "", "", "", "", "", "", "", 
  "", "", "", "", "", "", "", 77.78, 2.225728*^6, 7.859, 23.1, 4.45, 2.976, 
  16562.413, 3.4, 259.967, 7.2, "", "", "", 6.3, 66.47, 0.703}, 
 {"GAB", "Africa", "Gabon", "2020-08-26", 8468., 59., 21.286, 53., 0., 0., 
  3804.598, 26.508, 9.563, 23.812, 0., 0., 0.84, "", "", "", "", "", "", "", 
  "", "", "", "", "", "", "", "", "", "", "", "", "", "", "", "", "", "", "", 
  77.78, 2.225728*^6, 7.859, 23.1, 4.45, 2.976, 16562.413, 3.4, 259.967, 7.2, 
  "", "", "", 6.3, 66.47, 0.703}, {"GAB", "Africa", "Gabon", "2020-08-27", 
  8468., 0., 21.286, 53., 0., 0., 3804.598, 0., 9.563, 23.812, 0., 0., 0.84, 
  "", "", "", "", "", "", "", "", "", "", "", "", "", "", "", "", "", "", "", 
  "", "", "", "", "", "", "", 77.78, 2.225728*^6, 7.859, 23.1, 4.45, 2.976, 
  16562.413, 3.4, 259.967, 7.2, "", "", "", 6.3, 66.47, 0.703}, 
 {"GAB", "Africa", "Gabon", "2020-08-28", 8505., 37., 16.714, 53., 0., 0., 
  3821.222, 16.624, 7.51, 23.812, 0., 0., 0.83, "", "", "", "", "", "", "", 
  "", "", "", "", "", "", "", "", "", "", "", "", "", "", "", "", "", "", "", 
  77.78, 2.225728*^6, 7.859, 23.1, 4.45, 2.976, 16562.413, 3.4, 259.967, 7.2, 
  "", "", "", 6.3, 66.47, 0.703}, {"GAB", "Africa", "Gabon", "2020-08-29", 
  8505., 0., 16.714, 53., 0., 0., 3821.222, 0., 7.51, 23.812, 0., 0., 0.84, 
  "", "", "", "", "", "", "", "", "", "", "", "", "", "", "", "", "", "", "", 
  "", "", "", "", "", "", "", 77.78, 2.225728*^6, 7.859, 23.1, 4.45, 2.976, 
  16562.413, 3.4, 259.967, 7.2, "", "", "", 6.3, 66.47, 0.703}, 
 {"GAB", "Africa", "Gabon", "2020-08-30", 8505., 0., 16.714, 53., 0., 0., 
  3821.222, 0., 7.51, 23.812, 0., 0., 0.84, "", "", "", "", "", "", "", "", 
  "", "", "", "", "", "", "", "", "", "", "", "", "", "", "", "", "", "", 
  77.78, 2.225728*^6, 7.859, 23.1, 4.45, 2.976, 16562.413, 3.4, 259.967, 7.2, 
  "", "", "", 6.3, 66.47, 0.703}, {"GAB", "Africa", "Gabon", "2020-08-31", 
  8533., 28., 17.714, 53., 0., 0., 3833.802, 12.58, 7.959, 23.812, 0., 0., 
  0.83, "", "", "", "", "", "", "", "", "", "", "", "", "", "", "", "", "", 
  "", "", "", "", "", "", "", "", "", 77.78, 2.225728*^6, 7.859, 23.1, 4.45, 
  2.976, 16562.413, 3.4, 259.967, 7.2, "", "", "", 6.3, 66.47, 0.703}, 
 {"GAB", "Africa", "Gabon", "2020-09-01", 8533., 0., 17.714, 53., 0., 0., 
  3833.802, 0., 7.959, 23.812, 0., 0., 0.83, "", "", "", "", "", "", "", "", 
  "", "", "", "", "", "", "", "", "", "", "", "", "", "", "", "", "", "", 
  77.78, 2.225728*^6, 7.859, 23.1, 4.45, 2.976, 16562.413, 3.4, 259.967, 7.2, 
  "", "", "", 6.3, 66.47, 0.703}, {"GAB", "Africa", "Gabon", "2020-09-02", 
  8538., 5., 10., 53., 0., 0., 3836.048, 2.246, 4.493, 23.812, 0., 0., 0.83, 
  "", "", "", "", "", "", "", "", "", "", "", "", "", "", "", "", "", "", "", 
  "", "", "", "", "", "", "", 77.78, 2.225728*^6, 7.859, 23.1, 4.45, 2.976, 
  16562.413, 3.4, 259.967, 7.2, "", "", "", 6.3, 66.47, 0.703}, 
 {"GAB", "Africa", "Gabon", "2020-09-03", 8538., 0., 10., 53., 0., 0., 
  3836.048, 0., 4.493, 23.812, 0., 0., 0.84, "", "", "", "", "", "", "", "", 
  "", "", "", "", "", "", "", "", "", "", "", "", "", "", "", "", "", "", 
  77.78, 2.225728*^6, 7.859, 23.1, 4.45, 2.976, 16562.413, 3.4, 259.967, 7.2, 
  "", "", "", 6.3, 66.47, 0.703}, {"GAB", "Africa", "Gabon", "2020-09-04", 
  8601., 63., 13.714, 53., 0., 0., 3864.354, 28.305, 6.162, 23.812, 0., 0., 
  0.84, "", "", "", "", "", "", "", "", "", "", "", "", "", "", "", "", "", 
  "", "", "", "", "", "", "", "", "", 77.78, 2.225728*^6, 7.859, 23.1, 4.45, 
  2.976, 16562.413, 3.4, 259.967, 7.2, "", "", "", 6.3, 66.47, 0.703}, 
 {"GAB", "Africa", "Gabon", "2020-09-05", 8601., 0., 13.714, 53., 0., 0., 
  3864.354, 0., 6.162, 23.812, 0., 0., 0.84, "", "", "", "", "", "", "", "", 
  "", "", "", "", "", "", "", "", "", "", "", "", "", "", "", "", "", "", 
  77.78, 2.225728*^6, 7.859, 23.1, 4.45, 2.976, 16562.413, 3.4, 259.967, 7.2, 
  "", "", "", 6.3, 66.47, 0.703}, {"GAB", "Africa", "Gabon", "2020-09-06", 
  8601., 0., 13.714, 53., 0., 0., 3864.354, 0., 6.162, 23.812, 0., 0., 0.84, 
  "", "", "", "", "", "", "", "", "", "", "", "", "", "", "", "", "", "", "", 
  "", "", "", "", "", "", "", 77.78, 2.225728*^6, 7.859, 23.1, 4.45, 2.976, 
  16562.413, 3.4, 259.967, 7.2, "", "", "", 6.3, 66.47, 0.703}, 
 {"GAB", "Africa", "Gabon", "2020-09-07", 8608., 7., 10.714, 53., 0., 0., 
  3867.499, 3.145, 4.814, 23.812, 0., 0., 0.84, "", "", "", "", "", "", "", 
  "", "", "", "", "", "", "", "", "", "", "", "", "", "", "", "", "", "", "", 
  77.78, 2.225728*^6, 7.859, 23.1, 4.45, 2.976, 16562.413, 3.4, 259.967, 7.2, 
  "", "", "", 6.3, 66.47, 0.703}, {"GAB", "Africa", "Gabon", "2020-09-08", 
  8608., 0., 10.714, 53., 0., 0., 3867.499, 0., 4.814, 23.812, 0., 0., 0.84, 
  "", "", "", "", "", "", "", "", "", "", "", "", "", "", "", "", "", "", "", 
  "", "", "", "", "", "", "", 77.78, 2.225728*^6, 7.859, 23.1, 4.45, 2.976, 
  16562.413, 3.4, 259.967, 7.2, "", "", "", 6.3, 66.47, 0.703}, 
 {"GAB", "Africa", "Gabon", "2020-09-09", 8621., 13., 11.857, 53., 0., 0., 
  3873.339, 5.841, 5.327, 23.812, 0., 0., 0.84, "", "", "", "", "", "", "", 
  "", "", "", "", "", "", "", "", "", "", "", "", "", "", "", "", "", "", "", 
  77.78, 2.225728*^6, 7.859, 23.1, 4.45, 2.976, 16562.413, 3.4, 259.967, 7.2, 
  "", "", "", 6.3, 66.47, 0.703}, {"GAB", "Africa", "Gabon", "2020-09-10", 
  8621., 0., 11.857, 53., 0., 0., 3873.339, 0., 5.327, 23.812, 0., 0., 0.84, 
  "", "", "", "", "", "", "", "", "", "", "", "", "", "", "", "", "", "", "", 
  "", "", "", "", "", "", "", 77.78, 2.225728*^6, 7.859, 23.1, 4.45, 2.976, 
  16562.413, 3.4, 259.967, 7.2, "", "", "", 6.3, 66.47, 0.703}, 
 {"GAB", "Africa", "Gabon", "2020-09-11", 8643., 22., 6., 53., 0., 0., 
  3883.224, 9.884, 2.696, 23.812, 0., 0., 0.85, "", "", "", "", "", "", "", 
  "", "", "", "", "", "", "", "", "", "", "", "", "", "", "", "", "", "", "", 
  77.78, 2.225728*^6, 7.859, 23.1, 4.45, 2.976, 16562.413, 3.4, 259.967, 7.2, 
  "", "", "", 6.3, 66.47, 0.703}, {"GAB", "Africa", "Gabon", "2020-09-12", 
  8643., 0., 6., 53., 0., 0., 3883.224, 0., 2.696, 23.812, 0., 0., 0.85, "", 
  "", "", "", "", "", "", "", "", "", "", "", "", "", "", "", "", "", "", "", 
  "", "", "", "", "", "", 77.78, 2.225728*^6, 7.859, 23.1, 4.45, 2.976, 
  16562.413, 3.4, 259.967, 7.2, "", "", "", 6.3, 66.47, 0.703}, 
 {"GAB", "Africa", "Gabon", "2020-09-13", 8643., 0., 6., 53., 0., 0., 
  3883.224, 0., 2.696, 23.812, 0., 0., 0.85, "", "", "", "", "", "", "", "", 
  "", "", "", "", "", "", "", "", "", "", "", "", "", "", "", "", "", "", 
  77.78, 2.225728*^6, 7.859, 23.1, 4.45, 2.976, 16562.413, 3.4, 259.967, 7.2, 
  "", "", "", 6.3, 66.47, 0.703}, {"GAB", "Africa", "Gabon", "2020-09-14", 
  8654., 11., 6.571, 53., 0., 0., 3888.166, 4.942, 2.952, 23.812, 0., 0., 
  0.86, "", "", "", "", "", "", "", "", "", "", "", "", "", "", "", "", "", 
  "", "", "", "", "", "", "", "", "", 77.78, 2.225728*^6, 7.859, 23.1, 4.45, 
  2.976, 16562.413, 3.4, 259.967, 7.2, "", "", "", 6.3, 66.47, 0.703}, 
 {"GAB", "Africa", "Gabon", "2020-09-15", 8654., 0., 6.571, 53., 0., 0., 
  3888.166, 0., 2.952, 23.812, 0., 0., 0.86, "", "", "", "", "", "", "", "", 
  "", "", "", "", "", "", "", "", "", "", "", "", "", "", "", "", "", "", 
  77.78, 2.225728*^6, 7.859, 23.1, 4.45, 2.976, 16562.413, 3.4, 259.967, 7.2, 
  "", "", "", 6.3, 66.47, 0.703}, {"GAB", "Africa", "Gabon", "2020-09-16", 
  8678., 24., 8.143, 53., 0., 0., 3898.949, 10.783, 3.659, 23.812, 0., 0., 
  0.87, "", "", "", "", "", "", "", "", "", "", "", "", "", "", "", "", "", 
  "", "", "", "", "", "", "", "", "", 77.78, 2.225728*^6, 7.859, 23.1, 4.45, 
  2.976, 16562.413, 3.4, 259.967, 7.2, "", "", "", 6.3, 66.47, 0.703}, 
 {"GAB", "Africa", "Gabon", "2020-09-17", 8678., 0., 8.143, 53., 0., 0., 
  3898.949, 0., 3.659, 23.812, 0., 0., 0.87, "", "", "", "", "", "", "", "", 
  "", "", "", "", "", "", "", "", "", "", "", "", "", "", "", "", "", "", 
  77.78, 2.225728*^6, 7.859, 23.1, 4.45, 2.976, 16562.413, 3.4, 259.967, 7.2, 
  "", "", "", 6.3, 66.47, 0.703}, {"GAB", "Africa", "Gabon", "2020-09-18", 
  8696., 18., 7.571, 53., 0., 0., 3907.036, 8.087, 3.402, 23.812, 0., 0., 
  0.87, "", "", "", "", "", "", "", "", "", "", "", "", "", "", "", "", "", 
  "", "", "", "", "", "", "", "", "", 77.78, 2.225728*^6, 7.859, 23.1, 4.45, 
  2.976, 16562.413, 3.4, 259.967, 7.2, "", "", "", 6.3, 66.47, 0.703}, 
 {"GAB", "Africa", "Gabon", "2020-09-19", 8696., 0., 7.571, 53., 0., 0., 
  3907.036, 0., 3.402, 23.812, 0., 0., 0.87, "", "", "", "", "", "", "", "", 
  "", "", "", "", "", "", "", "", "", "", "", "", "", "", "", "", "", "", 
  77.78, 2.225728*^6, 7.859, 23.1, 4.45, 2.976, 16562.413, 3.4, 259.967, 7.2, 
  "", "", "", 6.3, 66.47, 0.703}, {"GAB", "Africa", "Gabon", "2020-09-20", 
  8696., 0., 7.571, 53., 0., 0., 3907.036, 0., 3.402, 23.812, 0., 0., 0.88, 
  "", "", "", "", "", "", "", "", "", "", "", "", "", "", "", "", "", "", "", 
  "", "", "", "", "", "", "", 77.78, 2.225728*^6, 7.859, 23.1, 4.45, 2.976, 
  16562.413, 3.4, 259.967, 7.2, "", "", "", 6.3, 66.47, 0.703}, 
 {"GAB", "Africa", "Gabon", "2020-09-21", 8704., 8., 7.143, 54., 1., 0.143, 
  3910.631, 3.594, 3.209, 24.262, 0.449, 0.064, 0.88, "", "", "", "", "", "", 
  "", "", "", "", "", "", "", "", "", "", "", "", "", "", "", "", "", "", "", 
  "", 77.78, 2.225728*^6, 7.859, 23.1, 4.45, 2.976, 16562.413, 3.4, 259.967, 
  7.2, "", "", "", 6.3, 66.47, 0.703}, {"GAB", "Africa", "Gabon", 
  "2020-09-22", 8704., 0., 7.143, 54., 0., 0.143, 3910.631, 0., 3.209, 
  24.262, 0., 0.064, 0.88, "", "", "", "", "", "", "", "", "", "", "", "", 
  "", "", "", "", "", "", "", "", "", "", "", "", "", "", 77.78, 2.225728*^6, 
  7.859, 23.1, 4.45, 2.976, 16562.413, 3.4, 259.967, 7.2, "", "", "", 6.3, 
  66.47, 0.703}, {"GAB", "Africa", "Gabon", "2020-09-23", 8716., 12., 5.429, 
  54., 0., 0.143, 3916.022, 5.391, 2.439, 24.262, 0., 0.064, 0.89, "", "", 
  "", "", "", "", "", "", "", "", "", "", "", "", "", "", "", "", "", "", "", 
  "", "", "", "", "", 77.78, 2.225728*^6, 7.859, 23.1, 4.45, 2.976, 
  16562.413, 3.4, 259.967, 7.2, "", "", "", 6.3, 66.47, 0.703}, 
 {"GAB", "Africa", "Gabon", "2020-09-24", 8716., 0., 5.429, 54., 0., 0.143, 
  3916.022, 0., 2.439, 24.262, 0., 0.064, 0.89, "", "", "", "", "", "", "", 
  "", "", "", "", "", "", "", "", "", "", "", "", "", "", "", "", "", "", "", 
  77.78, 2.225728*^6, 7.859, 23.1, 4.45, 2.976, 16562.413, 3.4, 259.967, 7.2, 
  "", "", "", 6.3, 66.47, 0.703}, {"GAB", "Africa", "Gabon", "2020-09-25", 
  8728., 12., 4.571, 54., 0., 0.143, 3921.414, 5.391, 2.054, 24.262, 0., 
  0.064, 0.89, "", "", "", "", "", "", "", "", "", "", "", "", "", "", "", 
  "", "", "", "", "", "", "", "", "", "", "", 77.78, 2.225728*^6, 7.859, 
  23.1, 4.45, 2.976, 16562.413, 3.4, 259.967, 7.2, "", "", "", 6.3, 66.47, 
  0.703}, {"GAB", "Africa", "Gabon", "2020-09-26", 8728., 0., 4.571, 54., 0., 
  0.143, 3921.414, 0., 2.054, 24.262, 0., 0.064, 0.9, "", "", "", "", "", "", 
  "", "", "", "", "", "", "", "", "", "", "", "", "", "", "", "", "", "", "", 
  "", 77.78, 2.225728*^6, 7.859, 23.1, 4.45, 2.976, 16562.413, 3.4, 259.967, 
  7.2, "", "", "", 6.3, 66.47, 0.703}, {"GAB", "Africa", "Gabon", 
  "2020-09-27", 8728., 0., 4.571, 54., 0., 0.143, 3921.414, 0., 2.054, 
  24.262, 0., 0.064, 0.91, "", "", "", "", "", "", "", "", "", "", "", "", 
  "", "", "", "", "", "", "", "", "", "", "", "", "", "", 77.78, 2.225728*^6, 
  7.859, 23.1, 4.45, 2.976, 16562.413, 3.4, 259.967, 7.2, "", "", "", 6.3, 
  66.47, 0.703}, {"GAB", "Africa", "Gabon", "2020-09-28", 8728., 0., 3.429, 
  54., 0., 0., 3921.414, 0., 1.54, 24.262, 0., 0., 0.91, "", "", "", "", "", 
  "", "", "", "", "", "", "", "", "", "", "", "", "", "", "", "", "", "", "", 
  "", "", 77.78, 2.225728*^6, 7.859, 23.1, 4.45, 2.976, 16562.413, 3.4, 
  259.967, 7.2, "", "", "", 6.3, 66.47, 0.703}, 
 {"GAB", "Africa", "Gabon", "2020-09-29", 8752., 24., 6.857, 54., 0., 0., 
  3932.197, 10.783, 3.081, 24.262, 0., 0., 0.92, "", "", "", "", "", "", "", 
  "", "", "", "", "", "", "", "", "", "", "", "", "", "", "", "", "", "", "", 
  77.78, 2.225728*^6, 7.859, 23.1, 4.45, 2.976, 16562.413, 3.4, 259.967, 7.2, 
  "", "", "", 6.3, 66.47, 0.703}, {"GAB", "Africa", "Gabon", "2020-09-30", 
  8766., 14., 7.143, 54., 0., 0., 3938.487, 6.29, 3.209, 24.262, 0., 0., 
  0.93, "", "", "", "", "", "", "", "", "", "", "", "", "", "", "", "", "", 
  "", "", "", "", "", "", "", "", "", 77.78, 2.225728*^6, 7.859, 23.1, 4.45, 
  2.976, 16562.413, 3.4, 259.967, 7.2, "", "", "", 6.3, 66.47, 0.703}, 
 {"GAB", "Africa", "Gabon", "2020-10-01", 8766., 0., 7.143, 54., 0., 0., 
  3938.487, 0., 3.209, 24.262, 0., 0., 0.94, "", "", "", "", "", "", "", "", 
  "", "", "", "", "", "", "", "", "", "", "", "", "", "", "", "", "", "", 
  77.78, 2.225728*^6, 7.859, 23.1, 4.45, 2.976, 16562.413, 3.4, 259.967, 7.2, 
  "", "", "", 6.3, 66.47, 0.703}, {"GAB", "Africa", "Gabon", "2020-10-02", 
  8797., 31., 9.857, 54., 0., 0., 3952.415, 13.928, 4.429, 24.262, 0., 0., 
  0.95, "", "", "", "", "", "", "", "", "", "", "", "", "", "", "", "", "", 
  "", "", "", "", "", "", "", "", "", 77.78, 2.225728*^6, 7.859, 23.1, 4.45, 
  2.976, 16562.413, 3.4, 259.967, 7.2, "", "", "", 6.3, 66.47, 0.703}, 
 {"GAB", "Africa", "Gabon", "2020-10-03", 8797., 0., 9.857, 54., 0., 0., 
  3952.415, 0., 4.429, 24.262, 0., 0., 0.96, "", "", "", "", "", "", "", "", 
  "", "", "", "", "", "", "", "", "", "", "", "", "", "", "", "", "", "", 
  77.78, 2.225728*^6, 7.859, 23.1, 4.45, 2.976, 16562.413, 3.4, 259.967, 7.2, 
  "", "", "", 6.3, 66.47, 0.703}, {"GAB", "Africa", "Gabon", "2020-10-04", 
  8797., 0., 9.857, 54., 0., 0., 3952.415, 0., 4.429, 24.262, 0., 0., 0.96, 
  "", "", "", "", "", "", "", "", "", "", "", "", "", "", "", "", "", "", "", 
  "", "", "", "", "", "", "", 77.78, 2.225728*^6, 7.859, 23.1, 4.45, 2.976, 
  16562.413, 3.4, 259.967, 7.2, "", "", "", 6.3, 66.47, 0.703}, 
 {"GAB", "Africa", "Gabon", "2020-10-05", 8808., 11., 11.429, 54., 0., 0., 
  3957.357, 4.942, 5.135, 24.262, 0., 0., 0.97, "", "", "", "", "", "", "", 
  "", "", "", "", "", "", "", "", "", "", "", "", "", "", "", "", "", "", "", 
  77.78, 2.225728*^6, 7.859, 23.1, 4.45, 2.976, 16562.413, 3.4, 259.967, 7.2, 
  "", "", "", 6.3, 66.47, 0.703}, {"GAB", "Africa", "Gabon", "2020-10-06", 
  8808., 0., 8., 54., 0., 0., 3957.357, 0., 3.594, 24.262, 0., 0., 0.98, "", 
  "", "", "", "", "", "", "", "", "", "", "", "", "", "", "", "", "", "", "", 
  "", "", "", "", "", "", 77.78, 2.225728*^6, 7.859, 23.1, 4.45, 2.976, 
  16562.413, 3.4, 259.967, 7.2, "", "", "", 6.3, 66.47, 0.703}, 
 {"GAB", "Africa", "Gabon", "2020-10-07", 8815., 7., 7., 54., 0., 0., 
  3960.502, 3.145, 3.145, 24.262, 0., 0., 0.98, "", "", "", "", "", "", "", 
  "", "", "", "", "", "", "", "", "", "", "", "", "", "", "", "", "", "", "", 
  77.78, 2.225728*^6, 7.859, 23.1, 4.45, 2.976, 16562.413, 3.4, 259.967, 7.2, 
  "", "", "", 6.3, 66.47, 0.703}, {"GAB", "Africa", "Gabon", "2020-10-08", 
  8815., 0., 7., 54., 0., 0., 3960.502, 0., 3.145, 24.262, 0., 0., 0.99, "", 
  "", "", "", "", "", "", "", "", "", "", "", "", "", "", "", "", "", "", "", 
  "", "", "", "", "", "", 77.78, 2.225728*^6, 7.859, 23.1, 4.45, 2.976, 
  16562.413, 3.4, 259.967, 7.2, "", "", "", 6.3, 66.47, 0.703}, 
 {"GAB", "Africa", "Gabon", "2020-10-09", 8835., 20., 5.429, 54., 0., 0., 
  3969.488, 8.986, 2.439, 24.262, 0., 0., 1., "", "", "", "", "", "", "", "", 
  "", "", "", "", "", "", "", "", "", "", "", "", "", "", "", "", "", "", 
  77.78, 2.225728*^6, 7.859, 23.1, 4.45, 2.976, 16562.413, 3.4, 259.967, 7.2, 
  "", "", "", 6.3, 66.47, 0.703}, {"GAB", "Africa", "Gabon", "2020-10-10", 
  8835., 0., 5.429, 54., 0., 0., 3969.488, 0., 2.439, 24.262, 0., 0., 1.01, 
  "", "", "", "", "", "", "", "", "", "", "", "", "", "", "", "", "", "", "", 
  "", "", "", "", "", "", "", 77.78, 2.225728*^6, 7.859, 23.1, 4.45, 2.976, 
  16562.413, 3.4, 259.967, 7.2, "", "", "", 6.3, 66.47, 0.703}, 
 {"GAB", "Africa", "Gabon", "2020-10-11", 8835., 0., 5.429, 54., 0., 0., 
  3969.488, 0., 2.439, 24.262, 0., 0., 1.02, "", "", "", "", "", "", "", "", 
  "", "", "", "", "", "", "", "", "", "", "", "", "", "", "", "", "", "", 
  77.78, 2.225728*^6, 7.859, 23.1, 4.45, 2.976, 16562.413, 3.4, 259.967, 7.2, 
  "", "", "", 6.3, 66.47, 0.703}, {"GAB", "Africa", "Gabon", "2020-10-12", 
  8860., 25., 7.429, 54., 0., 0., 3980.72, 11.232, 3.338, 24.262, 0., 0., 
  1.02, "", "", "", "", "", "", "", "", "", "", "", "", "", "", "", "", "", 
  "", "", "", "", "", "", "", "", "", 77.78, 2.225728*^6, 7.859, 23.1, 4.45, 
  2.976, 16562.413, 3.4, 259.967, 7.2, "", "", "", 6.3, 66.47, 0.703}, 
 {"GAB", "Africa", "Gabon", "2020-10-13", 8860., 0., 7.429, 54., 0., 0., 
  3980.72, 0., 3.338, 24.262, 0., 0., 1.03, "", "", "", "", "", "", "", "", 
  "", "", "", "", "", "", "", "", "", "", "", "", "", "", "", "", "", "", 
  77.78, 2.225728*^6, 7.859, 23.1, 4.45, 2.976, 16562.413, 3.4, 259.967, 7.2, 
  "", "", "", 6.3, 66.47, 0.703}, {"GAB", "Africa", "Gabon", "2020-10-14", 
  8869., 9., 7.714, 54., 0., 0., 3984.764, 4.044, 3.466, 24.262, 0., 0., 
  1.03, "", "", "", "", "", "", "", "", "", "", "", "", "", "", "", "", "", 
  "", "", "", "", "", "", "", "", "", 77.78, 2.225728*^6, 7.859, 23.1, 4.45, 
  2.976, 16562.413, 3.4, 259.967, 7.2, "", "", "", 6.3, 66.47, 0.703}, 
 {"GAB", "Africa", "Gabon", "2020-10-15", 8869., 0., 7.714, 54., 0., 0., 
  3984.764, 0., 3.466, 24.262, 0., 0., 1.03, "", "", "", "", "", "", "", "", 
  "", "", "", "", "", "", "", "", "", "", "", "", "", "", "", "", "", "", 
  77.78, 2.225728*^6, 7.859, 23.1, 4.45, 2.976, 16562.413, 3.4, 259.967, 7.2, 
  "", "", "", 6.3, 66.47, 0.703}, {"GAB", "Africa", "Gabon", "2020-10-16", 
  8881., 12., 6.571, 54., 0., 0., 3990.155, 5.391, 2.952, 24.262, 0., 0., 
  1.04, "", "", "", "", "", "", "", "", "", "", "", "", "", "", "", "", "", 
  "", "", "", "", "", "", "", "", "", 72.22, 2.225728*^6, 7.859, 23.1, 4.45, 
  2.976, 16562.413, 3.4, 259.967, 7.2, "", "", "", 6.3, 66.47, 0.703}, 
 {"GAB", "Africa", "Gabon", "2020-10-17", 8881., 0., 6.571, 54., 0., 0., 
  3990.155, 0., 2.952, 24.262, 0., 0., 1.05, "", "", "", "", "", "", "", "", 
  "", "", "", "", "", "", "", "", "", "", "", "", "", "", "", "", "", "", 
  72.22, 2.225728*^6, 7.859, 23.1, 4.45, 2.976, 16562.413, 3.4, 259.967, 7.2, 
  "", "", "", 6.3, 66.47, 0.703}, {"GAB", "Africa", "Gabon", "2020-10-18", 
  8881., 0., 6.571, 54., 0., 0., 3990.155, 0., 2.952, 24.262, 0., 0., 1.05, 
  "", "", "", "", "", "", "", "", "", "", "", "", "", "", "", "", "", "", "", 
  "", "", "", "", "", "", "", 72.22, 2.225728*^6, 7.859, 23.1, 4.45, 2.976, 
  16562.413, 3.4, 259.967, 7.2, "", "", "", 6.3, 66.47, 0.703}, 
 {"GAB", "Africa", "Gabon", "2020-10-19", 8884., 3., 3.429, 54., 0., 0., 
  3991.503, 1.348, 1.54, 24.262, 0., 0., 1.06, "", "", "", "", "", "", "", 
  "", "", "", "", "", "", "", "", "", "", "", "", "", "", "", "", "", "", "", 
  72.22, 2.225728*^6, 7.859, 23.1, 4.45, 2.976, 16562.413, 3.4, 259.967, 7.2, 
  "", "", "", 6.3, 66.47, 0.703}, {"GAB", "Africa", "Gabon", "2020-10-20", 
  8884., 0., 3.429, 54., 0., 0., 3991.503, 0., 1.54, 24.262, 0., 0., 1.07, 
  "", "", "", "", "", "", "", "", "", "", "", "", "", "", "", "", "", "", "", 
  "", "", "", "", "", "", "", 72.22, 2.225728*^6, 7.859, 23.1, 4.45, 2.976, 
  16562.413, 3.4, 259.967, 7.2, "", "", "", 6.3, 66.47, 0.703}, 
 {"GAB", "Africa", "Gabon", "2020-10-21", 8901., 17., 4.571, 54., 0., 0., 
  3999.141, 7.638, 2.054, 24.262, 0., 0., 1.09, "", "", "", "", "", "", "", 
  "", "", "", "", "", "", "", "", "", "", "", "", "", "", "", "", "", "", "", 
  72.22, 2.225728*^6, 7.859, 23.1, 4.45, 2.976, 16562.413, 3.4, 259.967, 7.2, 
  "", "", "", 6.3, 66.47, 0.703}, {"GAB", "Africa", "Gabon", "2020-10-22", 
  8901., 0., 4.571, 54., 0., 0., 3999.141, 0., 2.054, 24.262, 0., 0., 1.09, 
  "", "", "", "", "", "", "", "", "", "", "", "", "", "", "", "", "", "", "", 
  "", "", "", "", "", "", "", 72.22, 2.225728*^6, 7.859, 23.1, 4.45, 2.976, 
  16562.413, 3.4, 259.967, 7.2, "", "", "", 6.3, 66.47, 0.703}, 
 {"GAB", "Africa", "Gabon", "2020-10-23", 8919., 18., 5.429, 54., 0., 0., 
  4007.228, 8.087, 2.439, 24.262, 0., 0., 1.1, "", "", "", "", "", "", "", 
  "", "", "", "", "", "", "", "", "", "", "", "", "", "", "", "", "", "", "", 
  72.22, 2.225728*^6, 7.859, 23.1, 4.45, 2.976, 16562.413, 3.4, 259.967, 7.2, 
  "", "", "", 6.3, 66.47, 0.703}, {"GAB", "Africa", "Gabon", "2020-10-24", 
  8919., 0., 5.429, 54., 0., 0., 4007.228, 0., 2.439, 24.262, 0., 0., 1.11, 
  "", "", "", "", "", "", "", "", "", "", "", "", "", "", "", "", "", "", "", 
  "", "", "", "", "", "", "", 72.22, 2.225728*^6, 7.859, 23.1, 4.45, 2.976, 
  16562.413, 3.4, 259.967, 7.2, "", "", "", 6.3, 66.47, 0.703}, 
 {"GAB", "Africa", "Gabon", "2020-10-25", 8919., 0., 5.429, 54., 0., 0., 
  4007.228, 0., 2.439, 24.262, 0., 0., 1.11, "", "", "", "", "", "", "", "", 
  "", "", "", "", "", "", "", "", "", "", "", "", "", "", "", "", "", "", 
  72.22, 2.225728*^6, 7.859, 23.1, 4.45, 2.976, 16562.413, 3.4, 259.967, 7.2, 
  "", "", "", 6.3, 66.47, 0.703}, {"GAB", "Africa", "Gabon", "2020-10-26", 
  8937., 18., 7.571, 54., 0., 0., 4015.315, 8.087, 3.402, 24.262, 0., 0., 
  1.12, "", "", "", "", "", "", "", "", "", "", "", "", "", "", "", "", "", 
  "", "", "", "", "", "", "", "", "", 72.22, 2.225728*^6, 7.859, 23.1, 4.45, 
  2.976, 16562.413, 3.4, 259.967, 7.2, "", "", "", 6.3, 66.47, 0.703}, 
 {"GAB", "Africa", "Gabon", "2020-10-27", 8937., 0., 7.571, 54., 0., 0., 
  4015.315, 0., 3.402, 24.262, 0., 0., 1.13, "", "", "", "", "", "", "", "", 
  "", "", "", "", "", "", "", "", "", "", "", "", "", "", "", "", "", "", 
  72.22, 2.225728*^6, 7.859, 23.1, 4.45, 2.976, 16562.413, 3.4, 259.967, 7.2, 
  "", "", "", 6.3, 66.47, 0.703}, {"GAB", "Africa", "Gabon", "2020-10-28", 
  8957., 20., 8., 55., 1., 0.143, 4024.301, 8.986, 3.594, 24.711, 0.449, 
  0.064, 1.13, "", "", "", "", "", "", "", "", "", "", "", "", "", "", "", 
  "", "", "", "", "", "", "", "", "", "", "", 72.22, 2.225728*^6, 7.859, 
  23.1, 4.45, 2.976, 16562.413, 3.4, 259.967, 7.2, "", "", "", 6.3, 66.47, 
  0.703}, {"GAB", "Africa", "Gabon", "2020-10-29", 8957., 0., 8., 55., 0., 
  0.143, 4024.301, 0., 3.594, 24.711, 0., 0.064, 1.13, "", "", "", "", "", 
  "", "", "", "", "", "", "", "", "", "", "", "", "", "", "", "", "", "", "", 
  "", "", 72.22, 2.225728*^6, 7.859, 23.1, 4.45, 2.976, 16562.413, 3.4, 
  259.967, 7.2, "", "", "", 6.3, 66.47, 0.703}, 
 {"GAB", "Africa", "Gabon", "2020-10-30", 8968., 11., 7., 55., 0., 0.143, 
  4029.243, 4.942, 3.145, 24.711, 0., 0.064, 1.13, "", "", "", "", "", "", 
  "", "", "", "", "", "", "", "", "", "", "", "", "", "", "", "", "", "", "", 
  "", 72.22, 2.225728*^6, 7.859, 23.1, 4.45, 2.976, 16562.413, 3.4, 259.967, 
  7.2, "", "", "", 6.3, 66.47, 0.703}, {"GAB", "Africa", "Gabon", 
  "2020-10-31", 8968., 0., 7., 55., 0., 0.143, 4029.243, 0., 3.145, 24.711, 
  0., 0.064, 1.14, "", "", "", "", "", "", "", "", "", "", "", "", "", "", 
  "", "", "", "", "", "", "", "", "", "", "", "", 69.44, 2.225728*^6, 7.859, 
  23.1, 4.45, 2.976, 16562.413, 3.4, 259.967, 7.2, "", "", "", 6.3, 66.47, 
  0.703}, {"GAB", "Africa", "Gabon", "2020-11-01", 8968., 0., 7., 55., 0., 
  0.143, 4029.243, 0., 3.145, 24.711, 0., 0.064, 1.14, "", "", "", "", "", 
  "", "", "", "", "", "", "", "", "", "", "", "", "", "", "", "", "", "", "", 
  "", "", 69.44, 2.225728*^6, 7.859, 23.1, 4.45, 2.976, 16562.413, 3.4, 
  259.967, 7.2, "", "", "", 6.3, 66.47, 0.703}, 
 {"GAB", "Africa", "Gabon", "2020-11-02", 8984., 16., 6.714, 55., 0., 0.143, 
  4036.432, 7.189, 3.017, 24.711, 0., 0.064, 1.15, "", "", "", "", "", "", 
  "", "", "", "", "", "", "", "", "", "", "", "", "", "", "", "", "", "", "", 
  "", 69.44, 2.225728*^6, 7.859, 23.1, 4.45, 2.976, 16562.413, 3.4, 259.967, 
  7.2, "", "", "", 6.3, 66.47, 0.703}, {"GAB", "Africa", "Gabon", 
  "2020-11-03", 8984., 0., 6.714, 55., 0., 0.143, 4036.432, 0., 3.017, 
  24.711, 0., 0.064, 1.15, "", "", "", "", "", "", "", "", "", "", "", "", 
  "", "", "", "", "", "", "", "", "", "", "", "", "", "", 69.44, 2.225728*^6, 
  7.859, 23.1, 4.45, 2.976, 16562.413, 3.4, 259.967, 7.2, "", "", "", 6.3, 
  66.47, 0.703}, {"GAB", "Africa", "Gabon", "2020-11-04", 9005., 21., 6.857, 
  55., 0., 0., 4045.867, 9.435, 3.081, 24.711, 0., 0., 1.16, "", "", "", "", 
  "", "", "", "", "", "", "", "", "", "", "", "", "", "", "", "", "", "", "", 
  "", "", "", 69.44, 2.225728*^6, 7.859, 23.1, 4.45, 2.976, 16562.413, 3.4, 
  259.967, 7.2, "", "", "", 6.3, 66.47, 0.703}, 
 {"GAB", "Africa", "Gabon", "2020-11-05", 9005., 0., 6.857, 55., 0., 0., 
  4045.867, 0., 3.081, 24.711, 0., 0., 1.16, "", "", "", "", "", "", "", "", 
  "", "", "", "", "", "", "", "", "", "", "", "", "", "", "", "", "", "", 
  69.44, 2.225728*^6, 7.859, 23.1, 4.45, 2.976, 16562.413, 3.4, 259.967, 7.2, 
  "", "", "", 6.3, 66.47, 0.703}, {"GAB", "Africa", "Gabon", "2020-11-06", 
  9022., 17., 7.714, 55., 0., 0., 4053.505, 7.638, 3.466, 24.711, 0., 0., 
  1.16, "", "", "", "", "", "", "", "", "", "", "", "", "", "", "", "", "", 
  "", "", "", "", "", "", "", "", "", 69.44, 2.225728*^6, 7.859, 23.1, 4.45, 
  2.976, 16562.413, 3.4, 259.967, 7.2, "", "", "", 6.3, 66.47, 0.703}, 
 {"GAB", "Africa", "Gabon", "2020-11-07", 9022., 0., 7.714, 55., 0., 0., 
  4053.505, 0., 3.466, 24.711, 0., 0., 1.16, "", "", "", "", "", "", "", "", 
  "", "", "", "", "", "", "", "", "", "", "", "", "", "", "", "", "", "", 
  69.44, 2.225728*^6, 7.859, 23.1, 4.45, 2.976, 16562.413, 3.4, 259.967, 7.2, 
  "", "", "", 6.3, 66.47, 0.703}, {"GAB", "Africa", "Gabon", "2020-11-08", 
  9022., 0., 7.714, 55., 0., 0., 4053.505, 0., 3.466, 24.711, 0., 0., 1.17, 
  "", "", "", "", "", "", "", "", "", "", "", "", "", "", "", "", "", "", "", 
  "", "", "", "", "", "", "", 69.44, 2.225728*^6, 7.859, 23.1, 4.45, 2.976, 
  16562.413, 3.4, 259.967, 7.2, "", "", "", 6.3, 66.47, 0.703}, 
 {"GAB", "Africa", "Gabon", "2020-11-09", 9029., 7., 6.429, 57., 2., 0.286, 
  4056.65, 3.145, 2.888, 25.61, 0.899, 0.128, 1.17, "", "", "", "", "", "", 
  "", "", "", "", "", "", "", "", "", "", "", "", "", "", "", "", "", "", "", 
  "", 69.44, 2.225728*^6, 7.859, 23.1, 4.45, 2.976, 16562.413, 3.4, 259.967, 
  7.2, "", "", "", 6.3, 66.47, 0.703}, {"GAB", "Africa", "Gabon", 
  "2020-11-10", 9029., 0., 6.429, 57., 0., 0.286, 4056.65, 0., 2.888, 25.61, 
  0., 0.128, 1.18, "", "", "", "", "", "", "", "", "", "", "", "", "", "", 
  "", "", "", "", "", "", "", "", "", "", "", "", 69.44, 2.225728*^6, 7.859, 
  23.1, 4.45, 2.976, 16562.413, 3.4, 259.967, 7.2, "", "", "", 6.3, 66.47, 
  0.703}, {"GAB", "Africa", "Gabon", "2020-11-11", 9048., 19., 6.143, 57., 
  0., 0.286, 4065.187, 8.537, 2.76, 25.61, 0., 0.128, 1.18, "", "", "", "", 
  "", "", "", "", "", "", "", "", "", "", "", "", "", "", "", "", "", "", "", 
  "", "", "", 69.44, 2.225728*^6, 7.859, 23.1, 4.45, 2.976, 16562.413, 3.4, 
  259.967, 7.2, "", "", "", 6.3, 66.47, 0.703}, 
 {"GAB", "Africa", "Gabon", "2020-11-12", 9048., 0., 6.143, 57., 0., 0.286, 
  4065.187, 0., 2.76, 25.61, 0., 0.128, 1.19, "", "", "", "", "", "", "", "", 
  "", "", "", "", "", "", "", "", "", "", "", "", "", "", "", "", "", "", 
  69.44, 2.225728*^6, 7.859, 23.1, 4.45, 2.976, 16562.413, 3.4, 259.967, 7.2, 
  "", "", "", 6.3, 66.47, 0.703}, {"GAB", "Africa", "Gabon", "2020-11-13", 
  9062., 14., 5.714, 58., 1., 0.429, 4071.477, 6.29, 2.567, 26.059, 0.449, 
  0.193, 1.19, "", "", "", "", "", "", "", "", "", "", "", "", "", "", "", 
  "", "", "", "", "", "", "", "", "", "", "", 69.44, 2.225728*^6, 7.859, 
  23.1, 4.45, 2.976, 16562.413, 3.4, 259.967, 7.2, "", "", "", 6.3, 66.47, 
  0.703}, {"GAB", "Africa", "Gabon", "2020-11-14", 9062., 0., 5.714, 58., 0., 
  0.429, 4071.477, 0., 2.567, 26.059, 0., 0.193, 1.2, "", "", "", "", "", "", 
  "", "", "", "", "", "", "", "", "", "", "", "", "", "", "", "", "", "", "", 
  "", 69.44, 2.225728*^6, 7.859, 23.1, 4.45, 2.976, 16562.413, 3.4, 259.967, 
  7.2, "", "", "", 6.3, 66.47, 0.703}, {"GAB", "Africa", "Gabon", 
  "2020-11-15", 9062., 0., 5.714, 58., 0., 0.429, 4071.477, 0., 2.567, 
  26.059, 0., 0.193, 1.21, "", "", "", "", "", "", "", "", "", "", "", "", 
  "", "", "", "", "", "", "", "", "", "", "", "", "", "", 69.44, 2.225728*^6, 
  7.859, 23.1, 4.45, 2.976, 16562.413, 3.4, 259.967, 7.2, "", "", "", 6.3, 
  66.47, 0.703}, {"GAB", "Africa", "Gabon", "2020-11-16", 9084., 22., 7.857, 
  58., 0., 0.143, 4081.361, 9.884, 3.53, 26.059, 0., 0.064, 1.21, "", "", "", 
  "", "", "", "", "", "", "", "", "", "", "", "", "", "", "", "", "", "", "", 
  "", "", "", "", 69.44, 2.225728*^6, 7.859, 23.1, 4.45, 2.976, 16562.413, 
  3.4, 259.967, 7.2, "", "", "", 6.3, 66.47, 0.703}, 
 {"GAB", "Africa", "Gabon", "2020-11-17", 9084., 0., 7.857, 58., 0., 0.143, 
  4081.361, 0., 3.53, 26.059, 0., 0.064, 1.22, "", "", "", "", "", "", "", 
  "", "", "", "", "", "", "", "", "", "", "", "", "", "", "", "", "", "", "", 
  65.74, 2.225728*^6, 7.859, 23.1, 4.45, 2.976, 16562.413, 3.4, 259.967, 7.2, 
  "", "", "", 6.3, 66.47, 0.703}, {"GAB", "Africa", "Gabon", "2020-11-18", 
  9084., 0., 5.143, 58., 0., 0.143, 4081.361, 0., 2.311, 26.059, 0., 0.064, 
  1.22, "", "", "", "", "", "", "", "", "", "", "", "", "", "", "", "", "", 
  "", "", "", "", "", "", "", "", "", 65.74, 2.225728*^6, 7.859, 23.1, 4.45, 
  2.976, 16562.413, 3.4, 259.967, 7.2, "", "", "", 6.3, 66.47, 0.703}, 
 {"GAB", "Africa", "Gabon", "2020-11-19", 9116., 32., 9.714, 59., 1., 0.286, 
  4095.739, 14.377, 4.365, 26.508, 0.449, 0.128, 1.23, "", "", "", "", "", 
  "", "", "", "", "", "", "", "", "", "", "", "", "", "", "", "", "", "", "", 
  "", "", 65.74, 2.225728*^6, 7.859, 23.1, 4.45, 2.976, 16562.413, 3.4, 
  259.967, 7.2, "", "", "", 6.3, 66.47, 0.703}, 
 {"GAB", "Africa", "Gabon", "2020-11-20", 9131., 15., 9.857, 59., 0., 0.143, 
  4102.478, 6.739, 4.429, 26.508, 0., 0.064, 1.23, "", "", "", "", "", "", 
  "", "", "", "", "", "", "", "", "", "", "", "", "", "", "", "", "", "", "", 
  "", 65.74, 2.225728*^6, 7.859, 23.1, 4.45, 2.976, 16562.413, 3.4, 259.967, 
  7.2, "", "", "", 6.3, 66.47, 0.703}, {"GAB", "Africa", "Gabon", 
  "2020-11-21", 9131., 0., 9.857, 59., 0., 0.143, 4102.478, 0., 4.429, 
  26.508, 0., 0.064, 1.23, "", "", "", "", "", "", "", "", "", "", "", "", 
  "", "", "", "", "", "", "", "", "", "", "", "", "", "", 65.74, 2.225728*^6, 
  7.859, 23.1, 4.45, 2.976, 16562.413, 3.4, 259.967, 7.2, "", "", "", 6.3, 
  66.47, 0.703}, {"GAB", "Africa", "Gabon", "2020-11-22", 9131., 0., 9.857, 
  59., 0., 0.143, 4102.478, 0., 4.429, 26.508, 0., 0.064, 1.23, "", "", "", 
  "", "", "", "", "", "", "", "", "", "", "", "", "", "", "", "", "", "", "", 
  "", "", "", "", 65.74, 2.225728*^6, 7.859, 23.1, 4.45, 2.976, 16562.413, 
  3.4, 259.967, 7.2, "", "", "", 6.3, 66.47, 0.703}, 
 {"GAB", "Africa", "Gabon", "2020-11-23", 9150., 19., 9.429, 59., 0., 0.143, 
  4111.014, 8.537, 4.236, 26.508, 0., 0.064, 1.23, "", "", "", "", "", "", 
  "", "", "", "", "", "", "", "", "", "", "", "", "", "", "", "", "", "", "", 
  "", 65.74, 2.225728*^6, 7.859, 23.1, 4.45, 2.976, 16562.413, 3.4, 259.967, 
  7.2, "", "", "", 6.3, 66.47, 0.703}, {"GAB", "Africa", "Gabon", 
  "2020-11-24", 9150., 0., 9.429, 59., 0., 0.143, 4111.014, 0., 4.236, 
  26.508, 0., 0.064, 1.23, "", "", "", "", "", "", "", "", "", "", "", "", 
  "", "", "", "", "", "", "", "", "", "", "", "", "", "", 65.74, 2.225728*^6, 
  7.859, 23.1, 4.45, 2.976, 16562.413, 3.4, 259.967, 7.2, "", "", "", 6.3, 
  66.47, 0.703}, {"GAB", "Africa", "Gabon", "2020-11-25", 9173., 23., 12.714, 
  59., 0., 0.143, 4121.348, 10.334, 5.712, 26.508, 0., 0.064, 1.23, "", "", 
  "", "", "", "", "", "", "", "", "", "", "", "", "", "", "", "", "", "", "", 
  "", "", "", "", "", 65.74, 2.225728*^6, 7.859, 23.1, 4.45, 2.976, 
  16562.413, 3.4, 259.967, 7.2, "", "", "", 6.3, 66.47, 0.703}, 
 {"GAB", "Africa", "Gabon", "2020-11-26", 9173., 0., 8.143, 59., 0., 0., 
  4121.348, 0., 3.659, 26.508, 0., 0., 1.23, "", "", "", "", "", "", "", "", 
  "", "", "", "", "", "", "", "", "", "", "", "", "", "", "", "", "", "", 
  65.74, 2.225728*^6, 7.859, 23.1, 4.45, 2.976, 16562.413, 3.4, 259.967, 7.2, 
  "", "", "", 6.3, 66.47, 0.703}, {"GAB", "Africa", "Gabon", "2020-11-27", 
  9191., 18., 8.571, 59., 0., 0., 4129.435, 8.087, 3.851, 26.508, 0., 0., 
  1.23, "", "", "", "", "", "", "", "", "", "", "", "", "", "", "", "", "", 
  "", "", "", "", "", "", "", "", "", 65.74, 2.225728*^6, 7.859, 23.1, 4.45, 
  2.976, 16562.413, 3.4, 259.967, 7.2, "", "", "", 6.3, 66.47, 0.703}, 
 {"GAB", "Africa", "Gabon", "2020-11-28", 9191., 0., 8.571, 59., 0., 0., 
  4129.435, 0., 3.851, 26.508, 0., 0., 1.23, "", "", "", "", "", "", "", "", 
  "", "", "", "", "", "", "", "", "", "", "", "", "", "", "", "", "", "", 
  65.74, 2.225728*^6, 7.859, 23.1, 4.45, 2.976, 16562.413, 3.4, 259.967, 7.2, 
  "", "", "", 6.3, 66.47, 0.703}, {"GAB", "Africa", "Gabon", "2020-11-29", 
  9191., 0., 8.571, 59., 0., 0., 4129.435, 0., 3.851, 26.508, 0., 0., 1.23, 
  "", "", "", "", "", "", "", "", "", "", "", "", "", "", "", "", "", "", "", 
  "", "", "", "", "", "", "", 65.74, 2.225728*^6, 7.859, 23.1, 4.45, 2.976, 
  16562.413, 3.4, 259.967, 7.2, "", "", "", 6.3, 66.47, 0.703}, 
 {"GAB", "Africa", "Gabon", "2020-11-30", 9214., 23., 9.143, 60., 1., 0.143, 
  4139.769, 10.334, 4.108, 26.957, 0.449, 0.064, 1.24, "", "", "", "", "", 
  "", "", "", "", "", "", "", "", "", "", "", "", "", "", "", "", "", "", "", 
  "", "", 65.74, 2.225728*^6, 7.859, 23.1, 4.45, 2.976, 16562.413, 3.4, 
  259.967, 7.2, "", "", "", 6.3, 66.47, 0.703}, 
 {"GAB", "Africa", "Gabon", "2020-12-01", 9214., 0., 9.143, 60., 0., 0.143, 
  4139.769, 0., 4.108, 26.957, 0., 0.064, 1.24, "", "", "", "", "", "", "", 
  "", "", "", "", "", "", "", "", "", "", "", "", "", "", "", "", "", "", "", 
  65.74, 2.225728*^6, 7.859, 23.1, 4.45, 2.976, 16562.413, 3.4, 259.967, 7.2, 
  "", "", "", 6.3, 66.47, 0.703}, {"GAB", "Africa", "Gabon", "2020-12-02", 
  9239., 25., 9.429, 60., 0., 0.143, 4151.001, 11.232, 4.236, 26.957, 0., 
  0.064, 1.24, "", "", "", "", "", "", "", "", "", "", "", "", "", "", "", 
  "", "", "", "", "", "", "", "", "", "", "", 65.74, 2.225728*^6, 7.859, 
  23.1, 4.45, 2.976, 16562.413, 3.4, 259.967, 7.2, "", "", "", 6.3, 66.47, 
  0.703}, {"GAB", "Africa", "Gabon", "2020-12-03", 9239., 0., 9.429, 60., 0., 
  0.143, 4151.001, 0., 4.236, 26.957, 0., 0.064, 1.24, "", "", "", "", "", 
  "", "", "", "", "", "", "", "", "", "", "", "", "", "", "", "", "", "", "", 
  "", "", 65.74, 2.225728*^6, 7.859, 23.1, 4.45, 2.976, 16562.413, 3.4, 
  259.967, 7.2, "", "", "", 6.3, 66.47, 0.703}, 
 {"GAB", "Africa", "Gabon", "2020-12-04", 9254., 15., 9., 60., 0., 0.143, 
  4157.741, 6.739, 4.044, 26.957, 0., 0.064, 1.24, "", "", "", "", "", "", 
  "", "", "", "", "", "", "", "", "", "", "", "", "", "", "", "", "", "", "", 
  "", 65.74, 2.225728*^6, 7.859, 23.1, 4.45, 2.976, 16562.413, 3.4, 259.967, 
  7.2, "", "", "", 6.3, 66.47, 0.703}, {"GAB", "Africa", "Gabon", 
  "2020-12-05", 9254., 0., 9., 60., 0., 0.143, 4157.741, 0., 4.044, 26.957, 
  0., 0.064, 1.25, "", "", "", "", "", "", "", "", "", "", "", "", "", "", 
  "", "", "", "", "", "", "", "", "", "", "", "", 65.74, 2.225728*^6, 7.859, 
  23.1, 4.45, 2.976, 16562.413, 3.4, 259.967, 7.2, "", "", "", 6.3, 66.47, 
  0.703}, {"GAB", "Africa", "Gabon", "2020-12-06", 9254., 0., 9., 60., 0., 
  0.143, 4157.741, 0., 4.044, 26.957, 0., 0.064, 1.25, "", "", "", "", "", 
  "", "", "", "", "", "", "", "", "", "", "", "", "", "", "", "", "", "", "", 
  "", "", 65.74, 2.225728*^6, 7.859, 23.1, 4.45, 2.976, 16562.413, 3.4, 
  259.967, 7.2, "", "", "", 6.3, 66.47, 0.703}, 
 {"GAB", "Africa", "Gabon", "2020-12-07", 9278., 24., 9.143, 60., 0., 0., 
  4168.524, 10.783, 4.108, 26.957, 0., 0., 1.26, "", "", "", "", "", "", "", 
  "", "", "", "", "", "", "", "", "", "", "", "", "", "", "", "", "", "", "", 
  65.74, 2.225728*^6, 7.859, 23.1, 4.45, 2.976, 16562.413, 3.4, 259.967, 7.2, 
  "", "", "", 6.3, 66.47, 0.703}, {"GAB", "Africa", "Gabon", "2020-12-08", 
  9278., 0., 9.143, 60., 0., 0., 4168.524, 0., 4.108, 26.957, 0., 0., 1.26, 
  "", "", "", "", "", "", "", "", "", "", "", "", "", "", "", "", "", "", "", 
  "", "", "", "", "", "", "", 65.74, 2.225728*^6, 7.859, 23.1, 4.45, 2.976, 
  16562.413, 3.4, 259.967, 7.2, "", "", "", 6.3, 66.47, 0.703}, 
 {"GAB", "Africa", "Gabon", "2020-12-09", 9300., 22., 8.714, 62., 2., 0.286, 
  4178.408, 9.884, 3.915, 27.856, 0.899, 0.128, 1.26, "", "", "", "", "", "", 
  "", "", "", "", "", "", "", "", "", "", "", "", "", "", "", "", "", "", "", 
  "", 65.74, 2.225728*^6, 7.859, 23.1, 4.45, 2.976, 16562.413, 3.4, 259.967, 
  7.2, "", "", "", 6.3, 66.47, 0.703}, {"GAB", "Africa", "Gabon", 
  "2020-12-10", 9300., 0., 8.714, 62., 0., 0.286, 4178.408, 0., 3.915, 
  27.856, 0., 0.128, 1.27, "", "", "", "", "", "", "", "", "", "", "", "", 
  "", "", "", "", "", "", "", "", "", "", "", "", "", "", 65.74, 2.225728*^6, 
  7.859, 23.1, 4.45, 2.976, 16562.413, 3.4, 259.967, 7.2, "", "", "", 6.3, 
  66.47, 0.703}, {"GAB", "Africa", "Gabon", "2020-12-11", 9330., 30., 10.857, 
  63., 1., 0.429, 4191.887, 13.479, 4.878, 28.305, 0.449, 0.193, 1.27, "", 
  "", "", "", "", "", "", "", "", "", "", "", "", "", "", "", "", "", "", "", 
  "", "", "", "", "", "", 65.74, 2.225728*^6, 7.859, 23.1, 4.45, 2.976, 
  16562.413, 3.4, 259.967, 7.2, "", "", "", 6.3, 66.47, 0.703}, 
 {"GAB", "Africa", "Gabon", "2020-12-12", 9330., 0., 10.857, 63., 0., 0.429, 
  4191.887, 0., 4.878, 28.305, 0., 0.193, 1.28, "", "", "", "", "", "", "", 
  "", "", "", "", "", "", "", "", "", "", "", "", "", "", "", "", "", "", "", 
  65.74, 2.225728*^6, 7.859, 23.1, 4.45, 2.976, 16562.413, 3.4, 259.967, 7.2, 
  "", "", "", 6.3, 66.47, 0.703}, {"GAB", "Africa", "Gabon", "2020-12-13", 
  9330., 0., 10.857, 63., 0., 0.429, 4191.887, 0., 4.878, 28.305, 0., 0.193, 
  1.28, "", "", "", "", "", "", "", "", "", "", "", "", "", "", "", "", "", 
  "", "", "", "", "", "", "", "", "", 65.74, 2.225728*^6, 7.859, 23.1, 4.45, 
  2.976, 16562.413, 3.4, 259.967, 7.2, "", "", "", 6.3, 66.47, 0.703}, 
 {"GAB", "Africa", "Gabon", "2020-12-14", 9351., 21., 10.429, 63., 0., 0.429, 
  4201.322, 9.435, 4.685, 28.305, 0., 0.193, 1.28, "", "", "", "", "", "", 
  "", "", "", "", "", "", "", "", "", "", "", "", "", "", "", "", "", "", "", 
  "", 65.74, 2.225728*^6, 7.859, 23.1, 4.45, 2.976, 16562.413, 3.4, 259.967, 
  7.2, "", "", "", 6.3, 66.47, 0.703}, {"GAB", "Africa", "Gabon", 
  "2020-12-15", 9351., 0., 10.429, 63., 0., 0.429, 4201.322, 0., 4.685, 
  28.305, 0., 0.193, 1.29, "", "", "", "", "", "", "", "", "", "", "", "", 
  "", "", "", "", "", "", "", "", "", "", "", "", "", "", 60.19, 2.225728*^6, 
  7.859, 23.1, 4.45, 2.976, 16562.413, 3.4, 259.967, 7.2, "", "", "", 6.3, 
  66.47, 0.703}, {"GAB", "Africa", "Gabon", "2020-12-16", 9373., 22., 10.429, 
  63., 0., 0.143, 4211.206, 9.884, 4.685, 28.305, 0., 0.064, 1.29, "", "", 
  "", "", "", "", "", "", "", "", "", "", "", "", "", "", "", "", "", "", "", 
  "", "", "", "", "", 60.19, 2.225728*^6, 7.859, 23.1, 4.45, 2.976, 
  16562.413, 3.4, 259.967, 7.2, "", "", "", 6.3, 66.47, 0.703}, 
 {"GAB", "Africa", "Gabon", "2020-12-17", 9373., 0., 10.429, 63., 0., 0.143, 
  4211.206, 0., 4.685, 28.305, 0., 0.064, 1.3, "", "", "", "", "", "", "", 
  "", "", "", "", "", "", "", "", "", "", "", "", "", "", "", "", "", "", "", 
  60.19, 2.225728*^6, 7.859, 23.1, 4.45, 2.976, 16562.413, 3.4, 259.967, 7.2, 
  "", "", "", 6.3, 66.47, 0.703}, {"GAB", "Africa", "Gabon", "2020-12-18", 
  9400., 27., 10., 64., 1., 0.143, 4223.337, 12.131, 4.493, 28.755, 0.449, 
  0.064, 1.3, "", "", "", "", "", "", "", "", "", "", "", "", "", "", "", "", 
  "", "", "", "", "", "", "", "", "", "", 60.19, 2.225728*^6, 7.859, 23.1, 
  4.45, 2.976, 16562.413, 3.4, 259.967, 7.2, "", "", "", 6.3, 66.47, 0.703}, 
 {"GAB", "Africa", "Gabon", "2020-12-19", 9400., 0., 10., 64., 0., 0.143, 
  4223.337, 0., 4.493, 28.755, 0., 0.064, 1.31, "", "", "", "", "", "", "", 
  "", "", "", "", "", "", "", "", "", "", "", "", "", "", "", "", "", "", "", 
  60.19, 2.225728*^6, 7.859, 23.1, 4.45, 2.976, 16562.413, 3.4, 259.967, 7.2, 
  "", "", "", 6.3, 66.47, 0.703}, {"GAB", "Africa", "Gabon", "2020-12-20", 
  9400., 0., 10., 64., 0., 0.143, 4223.337, 0., 4.493, 28.755, 0., 0.064, 
  1.32, "", "", "", "", "", "", "", "", "", "", "", "", "", "", "", "", "", 
  "", "", "", "", "", "", "", "", "", 60.19, 2.225728*^6, 7.859, 23.1, 4.45, 
  2.976, 16562.413, 3.4, 259.967, 7.2, "", "", "", 6.3, 66.47, 0.703}, 
 {"GAB", "Africa", "Gabon", "2020-12-21", 9420., 20., 9.857, 64., 0., 0.143, 
  4232.323, 8.986, 4.429, 28.755, 0., 0.064, 1.32, "", "", "", "", "", "", 
  "", "", "", "", "", "", "", "", "", "", "", "", "", "", "", "", "", "", "", 
  "", 65.74, 2.225728*^6, 7.859, 23.1, 4.45, 2.976, 16562.413, 3.4, 259.967, 
  7.2, "", "", "", 6.3, 66.47, 0.703}, {"GAB", "Africa", "Gabon", 
  "2020-12-22", 9420., 0., 9.857, 64., 0., 0.143, 4232.323, 0., 4.429, 
  28.755, 0., 0.064, 1.33, "", "", "", "", "", "", "", "", "", "", "", "", 
  "", "", "", "", "", "", "", "", "", "", "", "", "", "", 65.74, 2.225728*^6, 
  7.859, 23.1, 4.45, 2.976, 16562.413, 3.4, 259.967, 7.2, "", "", "", 6.3, 
  66.47, 0.703}, {"GAB", "Africa", "Gabon", "2020-12-23", 9469., 49., 13.714, 
  64., 0., 0.143, 4254.338, 22.015, 6.162, 28.755, 0., 0.064, 1.34, "", "", 
  "", "", "", "", "", "", "", "", "", "", "", "", "", "", "", "", "", "", "", 
  "", "", "", "", "", 65.74, 2.225728*^6, 7.859, 23.1, 4.45, 2.976, 
  16562.413, 3.4, 259.967, 7.2, "", "", "", 6.3, 66.47, 0.703}, 
 {"GAB", "Africa", "Gabon", "2020-12-24", 9469., 0., 13.714, 64., 0., 0.143, 
  4254.338, 0., 6.162, 28.755, 0., 0.064, 1.34, "", "", "", "", "", "", "", 
  "", "", "", "", "", "", "", "", "", "", "", "", "", "", "", "", "", "", "", 
  65.74, 2.225728*^6, 7.859, 23.1, 4.45, 2.976, 16562.413, 3.4, 259.967, 7.2, 
  "", "", "", 6.3, 66.47, 0.703}, {"GAB", "Africa", "Gabon", "2020-12-25", 
  9497., 28., 13.857, 64., 0., 0., 4266.919, 12.58, 6.226, 28.755, 0., 0., 
  1.35, "", "", "", "", "", "", "", "", "", "", "", "", "", "", "", "", "", 
  "", "", "", "", "", "", "", "", "", 65.74, 2.225728*^6, 7.859, 23.1, 4.45, 
  2.976, 16562.413, 3.4, 259.967, 7.2, "", "", "", 6.3, 66.47, 0.703}, 
 {"GAB", "Africa", "Gabon", "2020-12-26", 9497., 0., 13.857, 64., 0., 0., 
  4266.919, 0., 6.226, 28.755, 0., 0., 1.35, "", "", "", "", "", "", "", "", 
  "", "", "", "", "", "", "", "", "", "", "", "", "", "", "", "", "", "", 
  65.74, 2.225728*^6, 7.859, 23.1, 4.45, 2.976, 16562.413, 3.4, 259.967, 7.2, 
  "", "", "", 6.3, 66.47, 0.703}, {"GAB", "Africa", "Gabon", "2020-12-27", 
  9497., 0., 13.857, 64., 0., 0., 4266.919, 0., 6.226, 28.755, 0., 0., 1.36, 
  "", "", "", "", "", "", "", "", "", "", "", "", "", "", "", "", "", "", "", 
  "", "", "", "", "", "", "", 65.74, 2.225728*^6, 7.859, 23.1, 4.45, 2.976, 
  16562.413, 3.4, 259.967, 7.2, "", "", "", 6.3, 66.47, 0.703}, 
 {"GAB", "Africa", "Gabon", "2020-12-28", 9510., 13., 12.857, 64., 0., 0., 
  4272.759, 5.841, 5.777, 28.755, 0., 0., 1.36, "", "", "", "", "", "", "", 
  "", "", "", "", "", "", "", "", "", "", "", "", "", "", "", "", "", "", "", 
  65.74, 2.225728*^6, 7.859, 23.1, 4.45, 2.976, 16562.413, 3.4, 259.967, 7.2, 
  "", "", "", 6.3, 66.47, 0.703}, {"GAB", "Africa", "Gabon", "2020-12-29", 
  9510., 0., 12.857, 64., 0., 0., 4272.759, 0., 5.777, 28.755, 0., 0., 1.37, 
  "", "", "", "", "", "", "", "", "", "", "", "", "", "", "", "", "", "", "", 
  "", "", "", "", "", "", "", 65.74, 2.225728*^6, 7.859, 23.1, 4.45, 2.976, 
  16562.413, 3.4, 259.967, 7.2, "", "", "", 6.3, 66.47, 0.703}, 
 {"GAB", "Africa", "Gabon", "2020-12-30", 9571., 61., 14.571, 64., 0., 0., 
  4300.166, 27.407, 6.547, 28.755, 0., 0., 1.38, "", "", "", "", "", "", "", 
  "", "", "", "", "", "", "", "", "", "", "", "", "", "", "", "", "", "", "", 
  65.74, 2.225728*^6, 7.859, 23.1, 4.45, 2.976, 16562.413, 3.4, 259.967, 7.2, 
  "", "", "", 6.3, 66.47, 0.703}, {"GAB", "Africa", "Gabon", "2020-12-31", 
  9571., 0., 14.571, 64., 0., 0., 4300.166, 0., 6.547, 28.755, 0., 0., 1.38, 
  "", "", "", "", "", "", "", "", "", "", "", "", "", "", "", "", "", "", "", 
  "", "", "", "", "", "", "", 65.74, 2.225728*^6, 7.859, 23.1, 4.45, 2.976, 
  16562.413, 3.4, 259.967, 7.2, "", "", "", 6.3, 66.47, 0.703}, 
 {"GAB", "Africa", "Gabon", "2021-01-01", 9571., 0., 10.571, 64., 0., 0., 
  4300.166, 0., 4.75, 28.755, 0., 0., 1.38, "", "", "", "", "", "", "", "", 
  "", "", "", "", "", "", "", "", "", "", "", "", "", "", "", "", "", "", 
  65.74, 2.225728*^6, 7.859, 23.1, 4.45, 2.976, 16562.413, 3.4, 259.967, 7.2, 
  "", "", "", 6.3, 66.47, 0.703}, {"GAB", "Africa", "Gabon", "2021-01-02", 
  9571., 0., 10.571, 64., 0., 0., 4300.166, 0., 4.75, 28.755, 0., 0., 1.39, 
  "", "", "", "", "", "", "", "", "", "", "", "", "", "", "", "", "", "", "", 
  "", "", "", "", "", "", "", 65.74, 2.225728*^6, 7.859, 23.1, 4.45, 2.976, 
  16562.413, 3.4, 259.967, 7.2, "", "", "", 6.3, 66.47, 0.703}, 
 {"GAB", "Africa", "Gabon", "2021-01-03", 9571., 0., 10.571, 64., 0., 0., 
  4300.166, 0., 4.75, 28.755, 0., 0., 1.41, "", "", "", "", "", "", "", "", 
  "", "", "", "", "", "", "", "", "", "", "", "", "", "", "", "", "", "", 
  65.74, 2.225728*^6, 7.859, 23.1, 4.45, 2.976, 16562.413, 3.4, 259.967, 7.2, 
  "", "", "", 6.3, 66.47, 0.703}, {"GAB", "Africa", "Gabon", "2021-01-04", 
  9605., 34., 13.571, 66., 2., 0.286, 4315.442, 15.276, 6.098, 29.653, 0.899, 
  0.128, 1.42, "", "", "", "", "", "", "", "", "", "", "", "", "", "", "", 
  "", "", "", "", "", "", "", "", "", "", "", 65.74, 2.225728*^6, 7.859, 
  23.1, 4.45, 2.976, 16562.413, 3.4, 259.967, 7.2, "", "", "", 6.3, 66.47, 
  0.703}, {"GAB", "Africa", "Gabon", "2021-01-05", 9605., 0., 13.571, 66., 
  0., 0.286, 4315.442, 0., 6.098, 29.653, 0., 0.128, 1.43, "", "", "", "", 
  "", "", "", "", "", "", "", "", "", "", "", "", "", "", "", "", "", "", "", 
  "", "", "", 65.74, 2.225728*^6, 7.859, 23.1, 4.45, 2.976, 16562.413, 3.4, 
  259.967, 7.2, "", "", "", 6.3, 66.47, 0.703}, 
 {"GAB", "Africa", "Gabon", "2021-01-06", 9641., 36., 10., 66., 0., 0.286, 
  4331.616, 16.174, 4.493, 29.653, 0., 0.128, 1.43, "", "", "", "", "", "", 
  "", "", "", "", "", "", "", "", "", "", "", "", "", "", "", "", "", "", "", 
  "", 65.74, 2.225728*^6, 7.859, 23.1, 4.45, 2.976, 16562.413, 3.4, 259.967, 
  7.2, "", "", "", 6.3, 66.47, 0.703}, {"GAB", "Africa", "Gabon", 
  "2021-01-07", 9641., 0., 10., 66., 0., 0.286, 4331.616, 0., 4.493, 29.653, 
  0., 0.128, 1.44, "", "", "", "", "", "", "", "", "", "", "", "", "", "", 
  "", "", "", "", "", "", "", "", "", "", "", "", 65.74, 2.225728*^6, 7.859, 
  23.1, 4.45, 2.976, 16562.413, 3.4, 259.967, 7.2, "", "", "", 6.3, 66.47, 
  0.703}, {"GAB", "Africa", "Gabon", "2021-01-08", 9694., 53., 17.571, 66., 
  0., 0.286, 4355.429, 23.812, 7.895, 29.653, 0., 0.128, 1.45, "", "", "", 
  "", "", "", "", "", "", "", "", "", "", "", "", "", "", "", "", "", "", "", 
  "", "", "", "", 65.74, 2.225728*^6, 7.859, 23.1, 4.45, 2.976, 16562.413, 
  3.4, 259.967, 7.2, "", "", "", 6.3, 66.47, 0.703}, 
 {"GAB", "Africa", "Gabon", "2021-01-09", 9694., 0., 17.571, 66., 0., 0.286, 
  4355.429, 0., 7.895, 29.653, 0., 0.128, 1.46, "", "", "", "", "", "", "", 
  "", "", "", "", "", "", "", "", "", "", "", "", "", "", "", "", "", "", "", 
  65.74, 2.225728*^6, 7.859, 23.1, 4.45, 2.976, 16562.413, 3.4, 259.967, 7.2, 
  "", "", "", 6.3, 66.47, 0.703}, {"GAB", "Africa", "Gabon", "2021-01-10", 
  9694., 0., 17.571, 66., 0., 0.286, 4355.429, 0., 7.895, 29.653, 0., 0.128, 
  1.47, "", "", "", "", "", "", "", "", "", "", "", "", "", "", "", "", "", 
  "", "", "", "", "", "", "", "", "", 65.74, 2.225728*^6, 7.859, 23.1, 4.45, 
  2.976, 16562.413, 3.4, 259.967, 7.2, "", "", "", 6.3, 66.47, 0.703}, 
 {"GAB", "Africa", "Gabon", "2021-01-11", 9740., 46., 19.286, 66., 0., 0., 
  4376.096, 20.667, 8.665, 29.653, 0., 0., 1.48, "", "", "", "", "", "", "", 
  "", "", "", "", "", "", "", "", "", "", "", "", "", "", "", "", "", "", "", 
  65.74, 2.225728*^6, 7.859, 23.1, 4.45, 2.976, 16562.413, 3.4, 259.967, 7.2, 
  "", "", "", 6.3, 66.47, 0.703}, {"GAB", "Africa", "Gabon", "2021-01-12", 
  9740., 0., 19.286, 66., 0., 0., 4376.096, 0., 8.665, 29.653, 0., 0., 1.49, 
  "", "", "", "", "", "", "", "", "", "", "", "", "", "", "", "", "", "", "", 
  "", "", "", "", "", "", "", 65.74, 2.225728*^6, 7.859, 23.1, 4.45, 2.976, 
  16562.413, 3.4, 259.967, 7.2, "", "", "", 6.3, 66.47, 0.703}, 
 {"GAB", "Africa", "Gabon", "2021-01-13", 9819., 79., 25.429, 66., 0., 0., 
  4411.59, 35.494, 11.425, 29.653, 0., 0., 1.49, "", "", "", "", "", "", "", 
  "", "", "", "", "", "", "", "", "", "", "", "", "", "", "", "", "", "", "", 
  65.74, 2.225728*^6, 7.859, 23.1, 4.45, 2.976, 16562.413, 3.4, 259.967, 7.2, 
  "", "", "", 6.3, 66.47, 0.703}, {"GAB", "Africa", "Gabon", "2021-01-14", 
  9819., 0., 25.429, 66., 0., 0., 4411.59, 0., 11.425, 29.653, 0., 0., 1.5, 
  "", "", "", "", "", "", "", "", "", "", "", "", "", "", "", "", "", "", "", 
  "", "", "", "", "", "", "", 65.74, 2.225728*^6, 7.859, 23.1, 4.45, 2.976, 
  16562.413, 3.4, 259.967, 7.2, "", "", "", 6.3, 66.47, 0.703}, 
 {"GAB", "Africa", "Gabon", "2021-01-15", 9899., 80., 29.286, 66., 0., 0., 
  4447.534, 35.943, 13.158, 29.653, 0., 0., 1.5, "", "", "", "", "", "", "", 
  "", "", "", "", "", "", "", "", "", "", "", "", "", "", "", "", "", "", "", 
  65.74, 2.225728*^6, 7.859, 23.1, 4.45, 2.976, 16562.413, 3.4, 259.967, 7.2, 
  "", "", "", 6.3, 66.47, 0.703}, {"GAB", "Africa", "Gabon", "2021-01-16", 
  9899., 0., 29.286, 66., 0., 0., 4447.534, 0., 13.158, 29.653, 0., 0., 1.5, 
  "", "", "", "", "", "", "", "", "", "", "", "", "", "", "", "", "", "", "", 
  "", "", "", "", "", "", "", 65.74, 2.225728*^6, 7.859, 23.1, 4.45, 2.976, 
  16562.413, 3.4, 259.967, 7.2, "", "", "", 6.3, 66.47, 0.703}, 
 {"GAB", "Africa", "Gabon", "2021-01-17", 9899., 0., 29.286, 66., 0., 0., 
  4447.534, 0., 13.158, 29.653, 0., 0., 1.5, "", "", "", "", "", "", "", "", 
  "", "", "", "", "", "", "", "", "", "", "", "", "", "", "", "", "", "", 
  65.74, 2.225728*^6, 7.859, 23.1, 4.45, 2.976, 16562.413, 3.4, 259.967, 7.2, 
  "", "", "", 6.3, 66.47, 0.703}, {"GAB", "Africa", "Gabon", "2021-01-18", 
  10019., 120., 39.857, 66., 0., 0., 4501.449, 53.915, 17.907, 29.653, 0., 
  0., 1.51, "", "", "", "", "", "", "", "", "", "", "", "", "", "", "", "", 
  "", "", "", "", "", "", "", "", "", "", 65.74, 2.225728*^6, 7.859, 23.1, 
  4.45, 2.976, 16562.413, 3.4, 259.967, 7.2, "", "", "", 6.3, 66.47, 0.703}, 
 {"GAB", "Africa", "Gabon", "2021-01-19", 10019., 0., 39.857, 66., 0., 0., 
  4501.449, 0., 17.907, 29.653, 0., 0., 1.51, "", "", "", "", "", "", "", "", 
  "", "", "", "", "", "", "", "", "", "", "", "", "", "", "", "", "", "", 
  65.74, 2.225728*^6, 7.859, 23.1, 4.45, 2.976, 16562.413, 3.4, 259.967, 7.2, 
  "", "", "", 6.3, 66.47, 0.703}, {"GAB", "Africa", "Gabon", "2021-01-20", 
  10120., 101., 43., 66., 0., 0., 4546.827, 45.378, 19.32, 29.653, 0., 0., 
  1.5, "", "", "", "", "", "", "", "", "", "", "", "", "", "", "", "", "", 
  "", "", "", "", "", "", "", "", "", 65.74, 2.225728*^6, 7.859, 23.1, 4.45, 
  2.976, 16562.413, 3.4, 259.967, 7.2, "", "", "", 6.3, 66.47, 0.703}, 
 {"GAB", "Africa", "Gabon", "2021-01-21", 10120., 0., 43., 66., 0., 0., 
  4546.827, 0., 19.32, 29.653, 0., 0., 1.5, "", "", "", "", "", "", "", "", 
  "", "", "", "", "", "", "", "", "", "", "", "", "", "", "", "", "", "", 
  65.74, 2.225728*^6, 7.859, 23.1, 4.45, 2.976, 16562.413, 3.4, 259.967, 7.2, 
  "", "", "", 6.3, 66.47, 0.703}, {"GAB", "Africa", "Gabon", "2021-01-22", 
  10278., 158., 54.143, 67., 1., 0.143, 4617.815, 70.988, 24.326, 30.103, 
  0.449, 0.064, 1.5, "", "", "", "", "", "", "", "", "", "", "", "", "", "", 
  "", "", "", "", "", "", "", "", "", "", "", "", 65.74, 2.225728*^6, 7.859, 
  23.1, 4.45, 2.976, 16562.413, 3.4, 259.967, 7.2, "", "", "", 6.3, 66.47, 
  0.703}, {"GAB", "Africa", "Gabon", "2021-01-23", 10278., 0., 54.143, 67., 
  0., 0.143, 4617.815, 0., 24.326, 30.103, 0., 0.064, 1.5, "", "", "", "", 
  "", "", "", "", "", "", "", "", "", "", "", "", "", "", "", "", "", "", "", 
  "", "", "", 65.74, 2.225728*^6, 7.859, 23.1, 4.45, 2.976, 16562.413, 3.4, 
  259.967, 7.2, "", "", "", 6.3, 66.47, 0.703}, 
 {"GAB", "Africa", "Gabon", "2021-01-24", 10278., 0., 54.143, 67., 0., 0.143, 
  4617.815, 0., 24.326, 30.103, 0., 0.064, 1.49, "", "", "", "", "", "", "", 
  "", "", "", "", "", "", "", "", "", "", "", "", "", "", "", "", "", "", "", 
  65.74, 2.225728*^6, 7.859, 23.1, 4.45, 2.976, 16562.413, 3.4, 259.967, 7.2, 
  "", "", "", 6.3, 66.47, 0.703}, {"GAB", "Africa", "Gabon", "2021-01-25", 
  10411., 133., 56., 67., 0., 0.143, 4677.571, 59.756, 25.16, 30.103, 0., 
  0.064, 1.49, "", "", "", "", "", "", "", "", "", "", "", "", "", "", "", 
  "", "", "", "", "", "", "", "", "", "", "", 65.74, 2.225728*^6, 7.859, 
  23.1, 4.45, 2.976, 16562.413, 3.4, 259.967, 7.2, "", "", "", 6.3, 66.47, 
  0.703}, {"GAB", "Africa", "Gabon", "2021-01-26", 10411., 0., 56., 67., 0., 
  0.143, 4677.571, 0., 25.16, 30.103, 0., 0.064, 1.48, "", "", "", "", "", 
  "", "", "", "", "", "", "", "", "", "", "", "", "", "", "", "", "", "", "", 
  "", "", 65.74, 2.225728*^6, 7.859, 23.1, 4.45, 2.976, 16562.413, 3.4, 
  259.967, 7.2, "", "", "", 6.3, 66.47, 0.703}, 
 {"GAB", "Africa", "Gabon", "2021-01-27", 10536., 125., 59.429, 68., 1., 
  0.286, 4733.732, 56.161, 26.701, 30.552, 0.449, 0.128, 1.48, "", "", "", 
  "", "", "", "", "", "", "", "", "", "", "", "", "", "", "", "", "", "", "", 
  "", "", "", "", 65.74, 2.225728*^6, 7.859, 23.1, 4.45, 2.976, 16562.413, 
  3.4, 259.967, 7.2, "", "", "", 6.3, 66.47, 0.703}, 
 {"GAB", "Africa", "Gabon", "2021-01-28", 10536., 0., 59.429, 68., 0., 0.286, 
  4733.732, 0., 26.701, 30.552, 0., 0.128, 1.48, "", "", "", "", "", "", "", 
  "", "", "", "", "", "", "", "", "", "", "", "", "", "", "", "", "", "", "", 
  65.74, 2.225728*^6, 7.859, 23.1, 4.45, 2.976, 16562.413, 3.4, 259.967, 7.2, 
  "", "", "", 6.3, 66.47, 0.703}, {"GAB", "Africa", "Gabon", "2021-01-29", 
  10748., 212., 67.143, 68., 0., 0.143, 4828.982, 95.25, 30.167, 30.552, 0., 
  0.064, 1.48, "", "", "", "", "", "", "", "", "", "", "", "", "", "", "", 
  "", "", "", "", "", "", "", "", "", "", "", 65.74, 2.225728*^6, 7.859, 
  23.1, 4.45, 2.976, 16562.413, 3.4, 259.967, 7.2, "", "", "", 6.3, 66.47, 
  0.703}, {"GAB", "Africa", "Gabon", "2021-01-30", 10748., 0., 67.143, 68., 
  0., 0.143, 4828.982, 0., 30.167, 30.552, 0., 0.064, 1.47, "", "", "", "", 
  "", "", "", "", "", "", "", "", "", "", "", "", "", "", "", "", "", "", "", 
  "", "", "", 65.74, 2.225728*^6, 7.859, 23.1, 4.45, 2.976, 16562.413, 3.4, 
  259.967, 7.2, "", "", "", 6.3, 66.47, 0.703}, 
 {"GAB", "Africa", "Gabon", "2021-01-31", 10748., 0., 67.143, 68., 0., 0.143, 
  4828.982, 0., 30.167, 30.552, 0., 0.064, 1.47, "", "", "", "", "", "", "", 
  "", "", "", "", "", "", "", "", "", "", "", "", "", "", "", "", "", "", "", 
  65.74, 2.225728*^6, 7.859, 23.1, 4.45, 2.976, 16562.413, 3.4, 259.967, 7.2, 
  "", "", "", 6.3, 66.47, 0.703}, {"GAB", "Africa", "Gabon", "2021-02-01", 
  10952., 204., 77.286, 68., 0., 0.143, 4920.637, 91.655, 34.724, 30.552, 0., 
  0.064, 1.46, "", "", "", "", "", "", "", "", "", "", "", "", "", "", "", 
  "", "", "", "", "", "", "", "", "", "", "", 65.74, 2.225728*^6, 7.859, 
  23.1, 4.45, 2.976, 16562.413, 3.4, 259.967, 7.2, "", "", "", 6.3, 66.47, 
  0.703}, {"GAB", "Africa", "Gabon", "2021-02-02", 10952., 0., 77.286, 68., 
  0., 0.143, 4920.637, 0., 34.724, 30.552, 0., 0.064, 1.46, "", "", "", "", 
  "", "", "", "", "", "", "", "", "", "", "", "", "", "", "", "", "", "", "", 
  "", "", "", 65.74, 2.225728*^6, 7.859, 23.1, 4.45, 2.976, 16562.413, 3.4, 
  259.967, 7.2, "", "", "", 6.3, 66.47, 0.703}, 
 {"GAB", "Africa", "Gabon", "2021-02-03", 11129., 177., 84.714, 70., 2., 
  0.286, 5000.162, 79.525, 38.061, 31.45, 0.899, 0.128, 1.45, "", "", "", "", 
  "", "", "", "", "", "", "", "", "", "", "", "", "", "", "", "", "", "", "", 
  "", "", "", 65.74, 2.225728*^6, 7.859, 23.1, 4.45, 2.976, 16562.413, 3.4, 
  259.967, 7.2, "", "", "", 6.3, 66.47, 0.703}, 
 {"GAB", "Africa", "Gabon", "2021-02-04", 11129., 0., 84.714, 70., 0., 0.286, 
  5000.162, 0., 38.061, 31.45, 0., 0.128, 1.45, "", "", "", "", "", "", "", 
  "", "", "", "", "", "", "", "", "", "", "", "", "", "", "", "", "", "", "", 
  65.74, 2.225728*^6, 7.859, 23.1, 4.45, 2.976, 16562.413, 3.4, 259.967, 7.2, 
  "", "", "", 6.3, 66.47, 0.703}, {"GAB", "Africa", "Gabon", "2021-02-05", 
  11457., 328., 101.286, 71., 1., 0.429, 5147.529, 147.368, 45.507, 31.9, 
  0.449, 0.193, 1.45, "", "", "", "", "", "", "", "", "", "", "", "", "", "", 
  "", "", "", "", "", "", "", "", "", "", "", "", 65.74, 2.225728*^6, 7.859, 
  23.1, 4.45, 2.976, 16562.413, 3.4, 259.967, 7.2, "", "", "", 6.3, 66.47, 
  0.703}, {"GAB", "Africa", "Gabon", "2021-02-06", 11457., 0., 101.286, 71., 
  0., 0.429, 5147.529, 0., 45.507, 31.9, 0., 0.193, 1.44, "", "", "", "", "", 
  "", "", "", "", "", "", "", "", "", "", "", "", "", "", "", "", "", "", "", 
  "", "", 65.74, 2.225728*^6, 7.859, 23.1, 4.45, 2.976, 16562.413, 3.4, 
  259.967, 7.2, "", "", "", 6.3, 66.47, 0.703}, 
 {"GAB", "Africa", "Gabon", "2021-02-07", 11457., 0., 101.286, 71., 0., 
  0.429, 5147.529, 0., 45.507, 31.9, 0., 0.193, 1.43, "", "", "", "", "", "", 
  "", "", "", "", "", "", "", "", "", "", "", "", "", "", "", "", "", "", "", 
  "", 65.74, 2.225728*^6, 7.859, 23.1, 4.45, 2.976, 16562.413, 3.4, 259.967, 
  7.2, "", "", "", 6.3, 66.47, 0.703}, {"GAB", "Africa", "Gabon", 
  "2021-02-08", 11836., 379., 126.286, 71., 0., 0.429, 5317.811, 170.281, 
  56.739, 31.9, 0., 0.193, 1.42, "", "", "", "", "", "", "", "", "", "", "", 
  "", "", "", "", "", "", "", "", "", "", "", "", "", "", "", 65.74, 
  2.225728*^6, 7.859, 23.1, 4.45, 2.976, 16562.413, 3.4, 259.967, 7.2, "", 
  "", "", 6.3, 66.47, 0.703}, {"GAB", "Africa", "Gabon", "2021-02-09", 
  11836., 0., 126.286, 71., 0., 0.429, 5317.811, 0., 56.739, 31.9, 0., 0.193, 
  1.41, "", "", "", "", "", "", "", "", "", "", "", "", "", "", "", "", "", 
  "", "", "", "", "", "", "", "", "", 65.74, 2.225728*^6, 7.859, 23.1, 4.45, 
  2.976, 16562.413, 3.4, 259.967, 7.2, "", "", "", 6.3, 66.47, 0.703}, 
 {"GAB", "Africa", "Gabon", "2021-02-10", 12171., 335., 148.857, 71., 0., 
  0.143, 5468.323, 150.513, 66.88, 31.9, 0., 0.064, 1.4, "", "", "", "", "", 
  "", "", "", "", "", "", "", "", "", "", "", "", "", "", "", "", "", "", "", 
  "", "", 65.74, 2.225728*^6, 7.859, 23.1, 4.45, 2.976, 16562.413, 3.4, 
  259.967, 7.2, "", "", "", 6.3, 66.47, 0.703}, 
 {"GAB", "Africa", "Gabon", "2021-02-11", 12171., 0., 148.857, 71., 0., 
  0.143, 5468.323, 0., 66.88, 31.9, 0., 0.064, 1.39, "", "", "", "", "", "", 
  "", "", "", "", "", "", "", "", "", "", "", "", "", "", "", "", "", "", "", 
  "", 65.74, 2.225728*^6, 7.859, 23.1, 4.45, 2.976, 16562.413, 3.4, 259.967, 
  7.2, "", "", "", 6.3, 66.47, 0.703}, {"GAB", "Africa", "Gabon", 
  "2021-02-12", 12577., 406., 160., 73., 2., 0.286, 5650.735, 182.412, 
  71.887, 32.798, 0.899, 0.128, 1.38, "", "", "", "", "", "", "", "", "", "", 
  "", "", "", "", "", "", "", "", "", "", "", "", "", "", "", "", 65.74, 
  2.225728*^6, 7.859, 23.1, 4.45, 2.976, 16562.413, 3.4, 259.967, 7.2, "", 
  "", "", 6.3, 66.47, 0.703}, {"GAB", "Africa", "Gabon", "2021-02-13", 
  12577., 0., 160., 73., 0., 0.286, 5650.735, 0., 71.887, 32.798, 0., 0.128, 
  1.37, "", "", "", "", "", "", "", "", "", "", "", "", "", "", "", "", "", 
  "", "", "", "", "", "", "", "", "", 65.74, 2.225728*^6, 7.859, 23.1, 4.45, 
  2.976, 16562.413, 3.4, 259.967, 7.2, "", "", "", 6.3, 66.47, 0.703}, 
 {"GAB", "Africa", "Gabon", "2021-02-14", 12577., 0., 160., 73., 0., 0.286, 
  5650.735, 0., 71.887, 32.798, 0., 0.128, 1.35, "", "", "", "", "", "", "", 
  "", "", "", "", "", "", "", "", "", "", "", "", "", "", "", "", "", "", "", 
  65.74, 2.225728*^6, 7.859, 23.1, 4.45, 2.976, 16562.413, 3.4, 259.967, 7.2, 
  "", "", "", 6.3, 66.47, 0.703}, {"GAB", "Africa", "Gabon", "2021-02-15", 
  12865., 288., 147., 75., 2., 0.571, 5780.131, 129.396, 66.046, 33.697, 
  0.899, 0.257, 1.34, "", "", "", "", "", "", "", "", "", "", "", "", "", "", 
  "", "", "", "", "", "", "", "", "", "", "", "", 65.74, 2.225728*^6, 7.859, 
  23.1, 4.45, 2.976, 16562.413, 3.4, 259.967, 7.2, "", "", "", 6.3, 66.47, 
  0.703}, {"GAB", "Africa", "Gabon", "2021-02-16", 12865., 0., 147., 75., 0., 
  0.571, 5780.131, 0., 66.046, 33.697, 0., 0.257, 1.33, "", "", "", "", "", 
  "", "", "", "", "", "", "", "", "", "", "", "", "", "", "", "", "", "", "", 
  "", "", 65.74, 2.225728*^6, 7.859, 23.1, 4.45, 2.976, 16562.413, 3.4, 
  259.967, 7.2, "", "", "", 6.3, 66.47, 0.703}, 
 {"GAB", "Africa", "Gabon", "2021-02-17", 13107., 242., 133.714, 75., 0., 
  0.571, 5888.86, 108.728, 60.077, 33.697, 0., 0.257, 1.32, "", "", "", "", 
  "", "", "", "", "", "", "", "", "", "", "", "", "", "", "", "", "", "", "", 
  "", "", "", 65.74, 2.225728*^6, 7.859, 23.1, 4.45, 2.976, 16562.413, 3.4, 
  259.967, 7.2, "", "", "", 6.3, 66.47, 0.703}, 
 {"GAB", "Africa", "Gabon", "2021-02-18", 13107., 0., 133.714, 75., 0., 
  0.571, 5888.86, 0., 60.077, 33.697, 0., 0.257, 1.32, "", "", "", "", "", 
  "", "", "", "", "", "", "", "", "", "", "", "", "", "", "", "", "", "", "", 
  "", "", 65.74, 2.225728*^6, 7.859, 23.1, 4.45, 2.976, 16562.413, 3.4, 
  259.967, 7.2, "", "", "", 6.3, 66.47, 0.703}, 
 {"GAB", "Africa", "Gabon", "2021-02-19", 13553., 446., 139.429, 75., 0., 
  0.286, 6089.244, 200.384, 62.644, 33.697, 0., 0.128, 1.31, "", "", "", "", 
  "", "", "", "", "", "", "", "", "", "", "", "", "", "", "", "", "", "", "", 
  "", "", "", 65.74, 2.225728*^6, 7.859, 23.1, 4.45, 2.976, 16562.413, 3.4, 
  259.967, 7.2, "", "", "", 6.3, 66.47, 0.703}, 
 {"GAB", "Africa", "Gabon", "2021-02-20", 13553., 0., 139.429, 75., 0., 
  0.286, 6089.244, 0., 62.644, 33.697, 0., 0.128, 1.3, "", "", "", "", "", 
  "", "", "", "", "", "", "", "", "", "", "", "", "", "", "", "", "", "", "", 
  "", "", 65.74, 2.225728*^6, 7.859, 23.1, 4.45, 2.976, 16562.413, 3.4, 
  259.967, 7.2, "", "", "", 6.3, 66.47, 0.703}, 
 {"GAB", "Africa", "Gabon", "2021-02-21", 13553., 0., 139.429, 75., 0., 
  0.286, 6089.244, 0., 62.644, 33.697, 0., 0.128, 1.29, "", "", "", "", "", 
  "", "", "", "", "", "", "", "", "", "", "", "", "", "", "", "", "", "", "", 
  "", "", 65.74, 2.225728*^6, 7.859, 23.1, 4.45, 2.976, 16562.413, 3.4, 
  259.967, 7.2, "", "", "", 6.3, 66.47, 0.703}, 
 {"GAB", "Africa", "Gabon", "2021-02-22", 13884., 331., 145.571, 76., 1., 
  0.143, 6237.959, 148.715, 65.404, 34.146, 0.449, 0.064, 1.28, "", "", "", 
  "", "", "", "", "", "", "", "", "", "", "", "", "", "", "", "", "", "", "", 
  "", "", "", "", 65.74, 2.225728*^6, 7.859, 23.1, 4.45, 2.976, 16562.413, 
  3.4, 259.967, 7.2, "", "", "", 6.3, 66.47, 0.703}, 
 {"GAB", "Africa", "Gabon", "2021-02-23", 13884., 0., 145.571, 76., 0., 
  0.143, 6237.959, 0., 65.404, 34.146, 0., 0.064, 1.27, "", "", "", "", "", 
  "", "", "", "", "", "", "", "", "", "", "", "", "", "", "", "", "", "", "", 
  "", "", 65.74, 2.225728*^6, 7.859, 23.1, 4.45, 2.976, 16562.413, 3.4, 
  259.967, 7.2, "", "", "", 6.3, 66.47, 0.703}, 
 {"GAB", "Africa", "Gabon", "2021-02-24", 14234., 350., 161., 80., 4., 0.714, 
  6395.211, 157.252, 72.336, 35.943, 1.797, 0.321, 1.27, "", "", "", "", "", 
  "", "", "", "", "", "", "", "", "", "", "", "", "", "", "", "", "", "", "", 
  "", "", 65.74, 2.225728*^6, 7.859, 23.1, 4.45, 2.976, 16562.413, 3.4, 
  259.967, 7.2, "", "", "", 6.3, 66.47, 0.703}, 
 {"GAB", "Africa", "Gabon", "2021-02-25", 14234., 0., 161., 80., 0., 0.714, 
  6395.211, 0., 72.336, 35.943, 0., 0.321, 1.26, "", "", "", "", "", "", "", 
  "", "", "", "", "", "", "", "", "", "", "", "", "", "", "", "", "", "", "", 
  65.74, 2.225728*^6, 7.859, 23.1, 4.45, 2.976, 16562.413, 3.4, 259.967, 7.2, 
  "", "", "", 6.3, 66.47, 0.703}, {"GAB", "Africa", "Gabon", "2021-02-26", 
  14564., 330., 144.429, 83., 3., 1.143, 6543.477, 148.266, 64.89, 37.291, 
  1.348, 0.513, 1.25, "", "", "", "", "", "", "", "", "", "", "", "", "", "", 
  "", "", "", "", "", "", "", "", "", "", "", "", 65.74, 2.225728*^6, 7.859, 
  23.1, 4.45, 2.976, 16562.413, 3.4, 259.967, 7.2, "", "", "", 6.3, 66.47, 
  0.703}, {"GAB", "Africa", "Gabon", "2021-02-27", 14564., 0., 144.429, 83., 
  0., 1.143, 6543.477, 0., 64.89, 37.291, 0., 0.513, 1.24, "", "", "", "", 
  "", "", "", "", "", "", "", "", "", "", "", "", "", "", "", "", "", "", "", 
  "", "", "", 65.74, 2.225728*^6, 7.859, 23.1, 4.45, 2.976, 16562.413, 3.4, 
  259.967, 7.2, "", "", "", 6.3, 66.47, 0.703}, 
 {"GAB", "Africa", "Gabon", "2021-02-28", 14564., 0., 144.429, 83., 0., 
  1.143, 6543.477, 0., 64.89, 37.291, 0., 0.513, 1.24, "", "", "", "", "", 
  "", "", "", "", "", "", "", "", "", "", "", "", "", "", "", "", "", "", "", 
  "", "", 65.74, 2.225728*^6, 7.859, 23.1, 4.45, 2.976, 16562.413, 3.4, 
  259.967, 7.2, "", "", "", 6.3, 66.47, 0.703}, 
 {"GAB", "Africa", "Gabon", "2021-03-01", 14849., 285., 137.857, 87., 4., 
  1.571, 6671.525, 128.048, 61.938, 39.088, 1.797, 0.706, 1.23, "", "", "", 
  "", "", "", "", "", "", "", "", "", "", "", "", "", "", "", "", "", "", "", 
  "", "", "", "", 65.74, 2.225728*^6, 7.859, 23.1, 4.45, 2.976, 16562.413, 
  3.4, 259.967, 7.2, "", "", "", 6.3, 66.47, 0.703}, 
 {"GAB", "Africa", "Gabon", "2021-03-02", 14849., 0., 137.857, 87., 0., 
  1.571, 6671.525, 0., 61.938, 39.088, 0., 0.706, 1.23, "", "", "", "", "", 
  "", "", "", "", "", "", "", "", "", "", "", "", "", "", "", "", "", "", "", 
  "", "", 65.74, 2.225728*^6, 7.859, 23.1, 4.45, 2.976, 16562.413, 3.4, 
  259.967, 7.2, "", "", "", 6.3, 66.47, 0.703}, 
 {"GAB", "Africa", "Gabon", "2021-03-03", 15254., 405., 145.714, 88., 1., 
  1.143, 6853.488, 181.963, 65.468, 39.538, 0.449, 0.513, 1.22, "", "", "", 
  "", "", "", "", "", "", "", "", "", "", "", "", "", "", "", "", "", "", "", 
  "", "", "", "", 65.74, 2.225728*^6, 7.859, 23.1, 4.45, 2.976, 16562.413, 
  3.4, 259.967, 7.2, "", "", "", 6.3, 66.47, 0.703}, 
 {"GAB", "Africa", "Gabon", "2021-03-04", 15254., 0., 145.714, 88., 0., 
  1.143, 6853.488, 0., 65.468, 39.538, 0., 0.513, 1.22, "", "", "", "", "", 
  "", "", "", "", "", "", "", "", "", "", "", "", "", "", "", "", "", "", "", 
  "", "", 65.74, 2.225728*^6, 7.859, 23.1, 4.45, 2.976, 16562.413, 3.4, 
  259.967, 7.2, "", "", "", 6.3, 66.47, 0.703}, 
 {"GAB", "Africa", "Gabon", "2021-03-05", 15254., 0., 98.571, 88., 0., 0.714, 
  6853.488, 0., 44.287, 39.538, 0., 0.321, 1.21, "", "", "", "", "", "", "", 
  "", "", "", "", "", "", "", "", "", "", "", "", "", "", "", "", "", "", "", 
  65.74, 2.225728*^6, 7.859, 23.1, 4.45, 2.976, 16562.413, 3.4, 259.967, 7.2, 
  "", "", "", 6.3, 66.47, 0.703}, {"GAB", "Africa", "Gabon", "2021-03-06", 
  15625., 371., 151.571, 90., 2., 1., 7020.175, 166.687, 68.1, 40.436, 0.899, 
  0.449, 1.21, "", "", "", "", "", "", "", "", "", "", "", "", "", "", "", 
  "", "", "", "", "", "", "", "", "", "", "", 65.74, 2.225728*^6, 7.859, 
  23.1, 4.45, 2.976, 16562.413, 3.4, 259.967, 7.2, "", "", "", 6.3, 66.47, 
  0.703}, {"GAB", "Africa", "Gabon", "2021-03-07", 15625., 0., 151.571, 90., 
  0., 1., 7020.175, 0., 68.1, 40.436, 0., 0.449, 1.2, "", "", "", "", "", "", 
  "", "", "", "", "", "", "", "", "", "", "", "", "", "", "", "", "", "", "", 
  "", 65.74, 2.225728*^6, 7.859, 23.1, 4.45, 2.976, 16562.413, 3.4, 259.967, 
  7.2, "", "", "", 6.3, 66.47, 0.703}, {"GAB", "Africa", "Gabon", 
  "2021-03-08", 16015., 390., 166.571, 91., 1., 0.571, 7195.399, 175.224, 
  74.839, 40.885, 0.449, 0.257, 1.2, "", "", "", "", "", "", "", "", "", "", 
  "", "", "", "", "", "", "", "", "", "", "", "", "", "", "", "", 65.74, 
  2.225728*^6, 7.859, 23.1, 4.45, 2.976, 16562.413, 3.4, 259.967, 7.2, "", 
  "", "", 6.3, 66.47, 0.703}, {"GAB", "Africa", "Gabon", "2021-03-09", 
  16015., 0., 166.571, 91., 0., 0.571, 7195.399, 0., 74.839, 40.885, 0., 
  0.257, 1.19, "", "", "", "", "", "", "", "", "", "", "", "", "", "", "", 
  "", "", "", "", "", "", "", "", "", "", "", 65.74, 2.225728*^6, 7.859, 
  23.1, 4.45, 2.976, 16562.413, 3.4, 259.967, 7.2, "", "", "", 6.3, 66.47, 
  0.703}, {"GAB", "Africa", "Gabon", "2021-03-10", 16313., 298., 151.286, 
  93., 2., 0.714, 7329.287, 133.889, 67.971, 41.784, 0.899, 0.321, 1.19, "", 
  "", "", "", "", "", "", "", "", "", "", "", "", "", "", "", "", "", "", "", 
  "", "", "", "", "", "", 65.74, 2.225728*^6, 7.859, 23.1, 4.45, 2.976, 
  16562.413, 3.4, 259.967, 7.2, "", "", "", 6.3, 66.47, 0.703}, 
 {"GAB", "Africa", "Gabon", "2021-03-11", 16313., 0., 151.286, 93., 0., 
  0.714, 7329.287, 0., 67.971, 41.784, 0., 0.321, 1.18, "", "", "", "", "", 
  "", "", "", "", "", "", "", "", "", "", "", "", "", "", "", "", "", "", "", 
  "", "", 65.74, 2.225728*^6, 7.859, 23.1, 4.45, 2.976, 16562.413, 3.4, 
  259.967, 7.2, "", "", "", 6.3, 66.47, 0.703}, 
 {"GAB", "Africa", "Gabon", "2021-03-12", 16660., 347., 200.857, 96., 3., 
  1.143, 7485.191, 155.904, 90.243, 43.132, 1.348, 0.513, 1.18, "", "", "", 
  "", "", "", "", "", "", "", "", "", "", "", "", "", "", "", "", "", "", "", 
  "", "", "", "", 65.74, 2.225728*^6, 7.859, 23.1, 4.45, 2.976, 16562.413, 
  3.4, 259.967, 7.2, "", "", "", 6.3, 66.47, 0.703}, 
 {"GAB", "Africa", "Gabon", "2021-03-13", 16660., 0., 147.857, 96., 0., 
  0.857, 7485.191, 0., 66.431, 43.132, 0., 0.385, 1.17, "", "", "", "", "", 
  "", "", "", "", "", "", "", "", "", "", "", "", "", "", "", "", "", "", "", 
  "", "", 65.74, 2.225728*^6, 7.859, 23.1, 4.45, 2.976, 16562.413, 3.4, 
  259.967, 7.2, "", "", "", 6.3, 66.47, 0.703}, 
 {"GAB", "Africa", "Gabon", "2021-03-14", 16660., 0., 147.857, 96., 0., 
  0.857, 7485.191, 0., 66.431, 43.132, 0., 0.385, 1.17, "", "", "", "", "", 
  "", "", "", "", "", "", "", "", "", "", "", "", "", "", "", "", "", "", "", 
  "", "", 65.74, 2.225728*^6, 7.859, 23.1, 4.45, 2.976, 16562.413, 3.4, 
  259.967, 7.2, "", "", "", 6.3, 66.47, 0.703}, 
 {"GAB", "Africa", "Gabon", "2021-03-15", 16945., 285., 132.857, 101., 5., 
  1.429, 7613.239, 128.048, 59.692, 45.378, 2.246, 0.642, 1.16, "", "", "", 
  "", "", "", "", "", "", "", "", "", "", "", "", "", "", "", "", "", "", "", 
  "", "", "", "", 65.74, 2.225728*^6, 7.859, 23.1, 4.45, 2.976, 16562.413, 
  3.4, 259.967, 7.2, "", "", "", 6.3, 66.47, 0.703}, 
 {"GAB", "Africa", "Gabon", "2021-03-16", 16945., 0., 132.857, 101., 0., 
  1.429, 7613.239, 0., 59.692, 45.378, 0., 0.642, 1.16, "", "", "", "", "", 
  "", "", "", "", "", "", "", "", "", "", "", "", "", "", "", "", "", "", "", 
  "", "", 65.74, 2.225728*^6, 7.859, 23.1, 4.45, 2.976, 16562.413, 3.4, 
  259.967, 7.2, "", "", "", 6.3, 66.47, 0.703}, 
 {"GAB", "Africa", "Gabon", "2021-03-17", 17297., 352., 140.571, 105., 4., 
  1.714, 7771.39, 158.151, 63.158, 47.176, 1.797, 0.77, 1.16, "", "", "", "", 
  "", "", "", "", "", "", "", "", "", "", "", "", "", "", "", "", "", "", "", 
  "", "", "", 65.74, 2.225728*^6, 7.859, 23.1, 4.45, 2.976, 16562.413, 3.4, 
  259.967, 7.2, "", "", "", 6.3, 66.47, 0.703}, 
 {"GAB", "Africa", "Gabon", "2021-03-18", 17297., 0., 140.571, 105., 0., 
  1.714, 7771.39, 0., 63.158, 47.176, 0., 0.77, 1.15, "", "", "", "", "", "", 
  "", "", "", "", "", "", "", "", "", "", "", "", "", "", "", "", "", "", "", 
  "", 65.74, 2.225728*^6, 7.859, 23.1, 4.45, 2.976, 16562.413, 3.4, 259.967, 
  7.2, "", "", "", 6.3, 66.47, 0.703}, {"GAB", "Africa", "Gabon", 
  "2021-03-19", 17711., 414., 150.143, 106., 1., 1.429, 7957.396, 186.007, 
  67.458, 47.625, 0.449, 0.642, 1.15, "", "", "", "", "", "", "", "", "", "", 
  "", "", "", "", "", "", "", "", "", "", "", "", "", "", "", "", 65.74, 
  2.225728*^6, 7.859, 23.1, 4.45, 2.976, 16562.413, 3.4, 259.967, 7.2, "", 
  "", "", 6.3, 66.47, 0.703}, {"GAB", "Africa", "Gabon", "2021-03-20", 
  17711., 0., 150.143, 106., 0., 1.429, 7957.396, 0., 67.458, 47.625, 0., 
  0.642, 1.15, "", "", "", "", "", "", "", "", "", "", "", "", "", "", "", 
  "", "", "", "", "", "", "", "", "", "", "", 65.74, 2.225728*^6, 7.859, 
  23.1, 4.45, 2.976, 16562.413, 3.4, 259.967, 7.2, "", "", "", 6.3, 66.47, 
  0.703}, {"GAB", "Africa", "Gabon", "2021-03-21", 17711., 0., 150.143, 106., 
  0., 1.429, 7957.396, 0., 67.458, 47.625, 0., 0.642, 1.14, "", "", "", "", 
  "", "", "", "", "", "", "", "", "", "", "", "", "", "", "", "", "", "", "", 
  "", "", "", 65.74, 2.225728*^6, 7.859, 23.1, 4.45, 2.976, 16562.413, 3.4, 
  259.967, 7.2, "", "", "", 6.3, 66.47, 0.703}, 
 {"GAB", "Africa", "Gabon", "2021-03-22", 18078., 367., 161.857, 108., 2., 
  1., 8122.286, 164.89, 72.721, 48.523, 0.899, 0.449, 1.14, "", "", "", "", 
  "", "", "", "", "", "", "", "", "", "", "", "", "", 0., 0., "", "", "", 0., 
  0., "", "", 65.74, 2.225728*^6, 7.859, 23.1, 4.45, 2.976, 16562.413, 3.4, 
  259.967, 7.2, "", "", "", 6.3, 66.47, 0.703}, 
 {"GAB", "Africa", "Gabon", "2021-03-23", 18078., 0., 161.857, 108., 0., 1., 
  8122.286, 0., 72.721, 48.523, 0., 0.449, 1.13, "", "", "", "", "", "", "", 
  "", "", "", "", "", "", "", "", "", "", "", "", "", "", 33., "", "", "", 
  15., 68.52, 2.225728*^6, 7.859, 23.1, 4.45, 2.976, 16562.413, 3.4, 259.967, 
  7.2, "", "", "", 6.3, 66.47, 0.703}, {"GAB", "Africa", "Gabon", 
  "2021-03-24", 18426., 348., 161.286, 109., 1., 0.571, 8278.64, 156.353, 
  72.464, 48.973, 0.449, 0.257, 1.13, "", "", "", "", "", "", "", "", "", "", 
  "", "", "", "", "", "", "", "", "", "", "", 33., "", "", "", 15., 68.52, 
  2.225728*^6, 7.859, 23.1, 4.45, 2.976, 16562.413, 3.4, 259.967, 7.2, "", 
  "", "", 6.3, 66.47, 0.703}, {"GAB", "Africa", "Gabon", "2021-03-25", 
  18426., 0., 161.286, 109., 0., 0.571, 8278.64, 0., 72.464, 48.973, 0., 
  0.257, 1.12, "", "", "", "", "", "", "", "", "", "", "", "", "", "", "", 
  "", "", "", "", "", "", 33., "", "", "", 15., 68.52, 2.225728*^6, 7.859, 
  23.1, 4.45, 2.976, 16562.413, 3.4, 259.967, 7.2, "", "", "", 6.3, 66.47, 
  0.703}, {"GAB", "Africa", "Gabon", "2021-03-26", 18426., 0., 102.143, 109., 
  0., 0.429, 8278.64, 0., 45.892, 48.973, 0., 0.193, 1.12, "", "", "", "", 
  "", "", "", "", "", "", "", "", "", "", "", "", "", "", "", "", "", 33., 
  "", "", "", 15., 68.52, 2.225728*^6, 7.859, 23.1, 4.45, 2.976, 16562.413, 
  3.4, 259.967, 7.2, "", "", "", 6.3, 66.47, 0.703}, 
 {"GAB", "Africa", "Gabon", "2021-03-27", 18777., 351., 152.286, 111., 2., 
  0.714, 8436.341, 157.701, 68.421, 49.871, 0.899, 0.321, 1.12, "", "", "", 
  "", "", "", "", "", "", "", "", "", "", "", "", "", "", "", "", "", "", 
  33., "", "", "", 15., 68.52, 2.225728*^6, 7.859, 23.1, 4.45, 2.976, 
  16562.413, 3.4, 259.967, 7.2, "", "", "", 6.3, 66.47, 0.703}, 
 {"GAB", "Africa", "Gabon", "2021-03-28", 18777., 0., 152.286, 111., 0., 
  0.714, 8436.341, 0., 68.421, 49.871, 0., 0.321, 1.12, "", "", "", "", "", 
  "", "", "", "", "", "", "", "", "", "", "", "", "", "", "", "", 33., "", 
  "", "", 15., 68.52, 2.225728*^6, 7.859, 23.1, 4.45, 2.976, 16562.413, 3.4, 
  259.967, 7.2, "", "", "", 6.3, 66.47, 0.703}, 
 {"GAB", "Africa", "Gabon", "2021-03-29", 19140., 363., 151.714, 114., 3., 
  0.857, 8599.434, 163.093, 68.164, 51.219, 1.348, 0.385, 1.11, "", "", "", 
  "", "", "", "", "", "", "", "", "", "", "", "", "", "", "", "", "", "", 
  33., "", "", "", 15., 68.52, 2.225728*^6, 7.859, 23.1, 4.45, 2.976, 
  16562.413, 3.4, 259.967, 7.2, "", "", "", 6.3, 66.47, 0.703}, 
 {"GAB", "Africa", "Gabon", "2021-03-30", 19140., 0., 151.714, 114., 0., 
  0.857, 8599.434, 0., 68.164, 51.219, 0., 0.385, 1.11, "", "", "", "", "", 
  "", "", "", "", "", "", "", "", "", "", "", "", "", "", "", "", 33., "", 
  "", "", 15., 68.52, 2.225728*^6, 7.859, 23.1, 4.45, 2.976, 16562.413, 3.4, 
  259.967, 7.2, "", "", "", 6.3, 66.47, 0.703}, 
 {"GAB", "Africa", "Gabon", "2021-03-31", 19550., 410., 160.571, 118., 4., 
  1.286, 8783.643, 184.209, 72.143, 53.016, 1.797, 0.578, 1.1, "", "", "", 
  "", "", "", "", "", "", "", "", "", "", "", "", "", "", 301., 301., "", "", 
  33., 0.01, 0.01, "", 15., 68.52, 2.225728*^6, 7.859, 23.1, 4.45, 2.976, 
  16562.413, 3.4, 259.967, 7.2, "", "", "", 6.3, 66.47, 0.703}, 
 {"GAB", "Africa", "Gabon", "2021-04-01", 19550., 0., 160.571, 118., 0., 
  1.286, 8783.643, 0., 72.143, 53.016, 0., 0.578, 1.1, "", "", "", "", "", 
  "", "", "", "", "", "", "", "", "", "", "", "", "", "", "", "", 181., "", 
  "", "", 81., 68.52, 2.225728*^6, 7.859, 23.1, 4.45, 2.976, 16562.413, 3.4, 
  259.967, 7.2, "", "", "", 6.3, 66.47, 0.703}, 
 {"GAB", "Africa", "Gabon", "2021-04-02", 19863., 313., 205.286, 119., 1., 
  1.429, 8924.271, 140.628, 92.233, 53.466, 0.449, 0.642, 1.09, "", "", "", 
  "", "", "", "", "", "", "", "", "", "", "", "", "", "", 2433., 2433., "", 
  "", 328., 0.11, 0.11, "", 147., 68.52, 2.225728*^6, 7.859, 23.1, 4.45, 
  2.976, 16562.413, 3.4, 259.967, 7.2, "", "", "", 6.3, 66.47, 0.703}, 
 {"GAB", "Africa", "Gabon", "2021-04-03", 19863., 0., 155.143, 119., 0., 
  1.143, 8924.271, 0., 69.704, 53.466, 0., 0.513, 1.09, "", "", "", "", "", 
  "", "", "", "", "", "", "", "", "", "", "", "", "", "", "", "", 354., "", 
  "", "", 159., 68.52, 2.225728*^6, 7.859, 23.1, 4.45, 2.976, 16562.413, 3.4, 
  259.967, 7.2, "", "", "", 6.3, 66.47, 0.703}, 
 {"GAB", "Africa", "Gabon", "2021-04-04", 19863., 0., 155.143, 119., 0., 
  1.143, 8924.271, 0., 69.704, 53.466, 0., 0.513, 1.08, "", "", "", "", "", 
  "", "", "", "", "", "", "", "", "", "", "", "", "", "", "", "", 380., "", 
  "", "", 171., 68.52, 2.225728*^6, 7.859, 23.1, 4.45, 2.976, 16562.413, 3.4, 
  259.967, 7.2, "", "", "", 6.3, 66.47, 0.703}, 
 {"GAB", "Africa", "Gabon", "2021-04-05", 19863., 0., 103.286, 119., 0., 
  0.714, 8924.271, 0., 46.405, 53.466, 0., 0.321, 1.08, "", "", "", "", "", 
  "", "", "", "", "", "", "", "", "", "", "", "", "", "", "", "", 405., "", 
  "", "", 182., 68.52, 2.225728*^6, 7.859, 23.1, 4.45, 2.976, 16562.413, 3.4, 
  259.967, 7.2, "", "", "", 6.3, 66.47, 0.703}, 
 {"GAB", "Africa", "Gabon", "2021-04-06", 19863., 0., 103.286, 119., 0., 
  0.714, 8924.271, 0., 46.405, 53.466, 0., 0.321, 1.08, "", "", "", "", "", 
  "", "", "", "", "", "", "", "", "", "", "", "", "", "", "", "", 431., "", 
  "", "", 194., 71.3, 2.225728*^6, 7.859, 23.1, 4.45, 2.976, 16562.413, 3.4, 
  259.967, 7.2, "", "", "", 6.3, 66.47, 0.703}, 
 {"GAB", "Africa", "Gabon", "2021-04-07", 20265., 402., 102.143, 124., 5., 
  0.857, 9104.886, 180.615, 45.892, 55.712, 2.246, 0.385, 1.08, "", "", "", 
  "", "", "", "", "", "", "", "", "", "", "", "", "", "", "", "", "", "", 
  457., "", "", "", 205., 71.3, 2.225728*^6, 7.859, 23.1, 4.45, 2.976, 
  16562.413, 3.4, 259.967, 7.2, "", "", "", 6.3, 66.47, 0.703}, 
 {"GAB", "Africa", "Gabon", "2021-04-08", 20265., 0., 102.143, 124., 0., 
  0.857, 9104.886, 0., 45.892, 55.712, 0., 0.385, 1.08, "", "", "", "", "", 
  "", "", "", "", "", "", "", "", "", "", "", "", "", "", "", "", 335., "", 
  "", "", 151., 71.3, 2.225728*^6, 7.859, 23.1, 4.45, 2.976, 16562.413, 3.4, 
  259.967, 7.2, "", "", "", 6.3, 66.47, 0.703}, 
 {"GAB", "Africa", "Gabon", "2021-04-09", 20636., 371., 110.429, 127., 3., 
  1.143, 9271.573, 166.687, 49.615, 57.06, 1.348, 0.513, 1.08, "", "", "", 
  "", "", "", "", "", "", "", "", "", "", "", "", "", "", 3925., 3925., "", 
  "", 213., 0.18, 0.18, "", 96., 71.3, 2.225728*^6, 7.859, 23.1, 4.45, 2.976, 
  16562.413, 3.4, 259.967, 7.2, "", "", "", 6.3, 66.47, 0.703}, 
 {"GAB", "Africa", "Gabon", "2021-04-10", 20636., 0., 110.429, 127., 0., 
  1.143, 9271.573, 0., 49.615, 57.06, 0., 0.513, 1.08, "", "", "", "", "", 
  "", "", "", "", "", "", "", "", "", "", "", "", "", "", "", "", 211., "", 
  "", "", 95., 71.3, 2.225728*^6, 7.859, 23.1, 4.45, 2.976, 16562.413, 3.4, 
  259.967, 7.2, "", "", "", 6.3, 66.47, 0.703}, 
 {"GAB", "Africa", "Gabon", "2021-04-11", 20636., 0., 110.429, 127., 0., 
  1.143, 9271.573, 0., 49.615, 57.06, 0., 0.513, 1.07, "", "", "", "", "", 
  "", "", "", "", "", "", "", "", "", "", "", "", "", "", "", "", 209., "", 
  "", "", 94., 71.3, 2.225728*^6, 7.859, 23.1, 4.45, 2.976, 16562.413, 3.4, 
  259.967, 7.2, "", "", "", 6.3, 66.47, 0.703}, 
 {"GAB", "Africa", "Gabon", "2021-04-12", 20971., 335., 158.286, 129., 2., 
  1.429, 9422.086, 150.513, 71.116, 57.959, 0.899, 0.642, 1.07, "", "", "", 
  "", "", "", "", "", "", "", "", "", "", "", "", "", "", "", "", "", "", 
  207., "", "", "", 93., 71.3, 2.225728*^6, 7.859, 23.1, 4.45, 2.976, 
  16562.413, 3.4, 259.967, 7.2, "", "", "", 6.3, 66.47, 0.703}, 
 {"GAB", "Africa", "Gabon", "2021-04-13", 20971., 0., 158.286, 129., 0., 
  1.429, 9422.086, 0., 71.116, 57.959, 0., 0.642, 1.07, "", "", "", "", "", 
  "", "", "", "", "", "", "", "", "", "", "", "", "", "", "", "", 205., "", 
  "", "", 92., 71.3, 2.225728*^6, 7.859, 23.1, 4.45, 2.976, 16562.413, 3.4, 
  259.967, 7.2, "", "", "", 6.3, 66.47, 0.703}, 
 {"GAB", "Africa", "Gabon", "2021-04-14", 21566., 595., 185.857, 132., 3., 
  1.143, 9689.414, 267.328, 83.504, 59.306, 1.348, 0.513, 1.06, "", "", "", 
  "", "", "", "", "", "", "", "", "", "", "", "", "", "", 4920., 4853., 67., 
  "", 203., 0.22, 0.22, 0., 91., 71.3, 2.225728*^6, 7.859, 23.1, 4.45, 2.976, 
  16562.413, 3.4, 259.967, 7.2, "", "", "", 6.3, 66.47, 0.703}, 
 {"GAB", "Africa", "Gabon", "2021-04-15", 21566., 0., 185.857, 132., 0., 
  1.143, 9689.414, 0., 83.504, 59.306, 0., 0.513, 1.05, "", "", "", "", "", 
  "", "", "", "", "", "", "", "", "", "", "", "", "", "", "", "", 233., "", 
  "", "", 105., 71.3, 2.225728*^6, 7.859, 23.1, 4.45, 2.976, 16562.413, 3.4, 
  259.967, 7.2, "", "", "", 6.3, 66.47, 0.703}, 
 {"GAB", "Africa", "Gabon", "2021-04-16", 21566., 0., 132.857, 132., 0., 
  0.714, 9689.414, 0., 59.692, 59.306, 0., 0.321, 1.04, "", "", "", "", "", 
  "", "", "", "", "", "", "", "", "", "", "", "", 5762., 5362., 400., "", 
  262., 0.26, 0.24, 0.02, 118., 71.3, 2.225728*^6, 7.859, 23.1, 4.45, 2.976, 
  16562.413, 3.4, 259.967, 7.2, "", "", "", 6.3, 66.47, 0.703}, 
 {"GAB", "Africa", "Gabon", "2021-04-17", 21858., 292., 174.571, 133., 1., 
  0.857, 9820.607, 131.193, 78.433, 59.756, 0.449, 0.385, 1.03, "", "", "", 
  "", "", "", "", "", "", "", "", "", "", "", "", "", "", "", "", "", "", 
  270., "", "", "", 121., 71.3, 2.225728*^6, 7.859, 23.1, 4.45, 2.976, 
  16562.413, 3.4, 259.967, 7.2, "", "", "", 6.3, 66.47, 0.703}, 
 {"GAB", "Africa", "Gabon", "2021-04-18", 21858., 0., 174.571, 133., 0., 
  0.857, 9820.607, 0., 78.433, 59.756, 0., 0.385, 1.02, "", "", "", "", "", 
  "", "", "", "", "", "", "", "", "", "", "", "", "", "", "", "", 279., "", 
  "", "", 125., 71.3, 2.225728*^6, 7.859, 23.1, 4.45, 2.976, 16562.413, 3.4, 
  259.967, 7.2, "", "", "", 6.3, 66.47, 0.703}, 
 {"GAB", "Africa", "Gabon", "2021-04-19", 22032., 174., 151.571, 136., 3., 
  1., 9898.784, 78.177, 68.1, 61.104, 1.348, 0.449, 1.01, "", "", "", "", "", 
  "", "", "", "", "", "", "", "", "", "", "", "", 6528., 5765., 763., "", 
  287., 0.29, 0.26, 0.03, 129., 71.3, 2.225728*^6, 7.859, 23.1, 4.45, 2.976, 
  16562.413, 3.4, 259.967, 7.2, "", "", "", 6.3, 66.47, 0.703}, 
 {"GAB", "Africa", "Gabon", "2021-04-20", 22032., 0., 151.571, 136., 0., 1., 
  9898.784, 0., 68.1, 61.104, 0., 0.449, 1.01, "", "", "", "", "", "", "", 
  "", "", "", "", "", "", "", "", "", "", "", "", "", "", 342., "", "", "", 
  154., 67.59, 2.225728*^6, 7.859, 23.1, 4.45, 2.976, 16562.413, 3.4, 
  259.967, 7.2, "", "", "", 6.3, 66.47, 0.703}, 
 {"GAB", "Africa", "Gabon", "2021-04-21", 22228., 196., 94.571, 136., 0., 
  0.571, 9986.845, 88.061, 42.49, 61.104, 0., 0.257, 1., "", "", "", "", "", 
  "", "", "", "", "", "", "", "", "", "", "", "", 7700., 6358., 1342., "", 
  397., 0.35, 0.29, 0.06, 178., 67.59, 2.225728*^6, 7.859, 23.1, 4.45, 2.976, 
  16562.413, 3.4, 259.967, 7.2, "", "", "", 6.3, 66.47, 0.703}, 
 {"GAB", "Africa", "Gabon", "2021-04-22", 22228., 0., 94.571, 136., 0., 
  0.571, 9986.845, 0., 42.49, 61.104, 0., 0.257, 0.99, "", "", "", "", "", 
  "", "", "", "", "", "", "", "", "", "", "", "", "", "", "", "", 422., "", 
  "", "", 190., 67.59, 2.225728*^6, 7.859, 23.1, 4.45, 2.976, 16562.413, 3.4, 
  259.967, 7.2, "", "", "", 6.3, 66.47, 0.703}, 
 {"GAB", "Africa", "Gabon", "2021-04-23", 22433., 205., 123.857, 138., 2., 
  0.857, 10078.949, 92.105, 55.648, 62.002, 0.899, 0.385, 0.99, "", "", "", 
  "", "", "", "", "", "", "", "", "", "", "", "", "", "", 8897., 6895., 
  2002., "", 448., 0.4, 0.31, 0.09, 201., 67.59, 2.225728*^6, 7.859, 23.1, 
  4.45, 2.976, 16562.413, 3.4, 259.967, 7.2, "", "", "", 6.3, 66.47, 0.703}, 
 {"GAB", "Africa", "Gabon", "2021-04-24", 22433., 0., 82.143, 138., 0., 
  0.714, 10078.949, 0., 36.906, 62.002, 0., 0.321, 0.99, "", "", "", "", "", 
  "", "", "", "", "", "", "", "", "", "", "", "", "", "", "", "", 448., "", 
  "", "", 201., 67.59, 2.225728*^6, 7.859, 23.1, 4.45, 2.976, 16562.413, 3.4, 
  259.967, 7.2, "", "", "", 6.3, 66.47, 0.703}, 
 {"GAB", "Africa", "Gabon", "2021-04-25", 22433., 0., 82.143, 138., 0., 
  0.714, 10078.949, 0., 36.906, 62.002, 0., 0.321, 0.98, "", "", "", "", "", 
  "", "", "", "", "", "", "", "", "", "", "", "", "", "", "", "", 448., "", 
  "", "", 201., 67.59, 2.225728*^6, 7.859, 23.1, 4.45, 2.976, 16562.413, 3.4, 
  259.967, 7.2, "", "", "", 6.3, 66.47, 0.703}, 
 {"GAB", "Africa", "Gabon", "2021-04-26", 22568., 135., 76.571, 138., 0., 
  0.286, 10139.604, 60.654, 34.403, 62.002, 0., 0.128, 0.98, "", "", "", "", 
  "", "", "", "", "", "", "", "", "", "", "", "", "", "", "", "", "", 447., 
  "", "", "", 201., 67.59, 2.225728*^6, 7.859, 23.1, 4.45, 2.976, 16562.413, 
  3.4, 259.967, 7.2, "", "", "", 6.3, 66.47, 0.703}, 
 {"GAB", "Africa", "Gabon", "2021-04-27", 22568., 0., 76.571, 138., 0., 
  0.286, 10139.604, 0., 34.403, 62.002, 0., 0.128, 0.98, "", "", "", "", "", 
  "", "", "", "", "", "", "", "", "", "", "", "", "", "", "", "", 400., "", 
  "", "", 180., 67.59, 2.225728*^6, 7.859, 23.1, 4.45, 2.976, 16562.413, 3.4, 
  259.967, 7.2, "", "", "", 6.3, 66.47, 0.703}, 
 {"GAB", "Africa", "Gabon", "2021-04-28", 22568., 0., 48.571, 138., 0., 
  0.286, 10139.604, 0., 21.823, 62.002, 0., 0.128, 0.98, "", "", "", "", "", 
  "", "", "", "", "", "", "", "", "", "", "", "", "", "", "", "", 353., "", 
  "", "", 159., 67.59, 2.225728*^6, 7.859, 23.1, 4.45, 2.976, 16562.413, 3.4, 
  259.967, 7.2, "", "", "", 6.3, 66.47, 0.703}, 
 {"GAB", "Africa", "Gabon", "2021-04-29", 22818., 250., 84.286, 138., 0., 
  0.286, 10251.927, 112.323, 37.869, 62.002, 0., 0.128, 0.98, "", "", "", "", 
  "", "", "", "", "", "", "", "", "", "", "", "", "", "", "", "", "", 304., 
  "", "", "", 137., 67.59, 2.225728*^6, 7.859, 23.1, 4.45, 2.976, 16562.413, 
  3.4, 259.967, 7.2, "", "", "", 6.3, 66.47, 0.703}, 
 {"GAB", "Africa", "Gabon", "2021-04-30", 23075., 257., 91.714, 139., 1., 
  0.143, 10367.394, 115.468, 41.206, 62.451, 0.449, 0.064, 0.98, "", "", "", 
  "", "", "", "", "", "", "", "", "", "", "", "", "", "", 10678., 8035., 
  2643., "", 254., 0.48, 0.36, 0.12, 114., 67.59, 2.225728*^6, 7.859, 23.1, 
  4.45, 2.976, 16562.413, 3.4, 259.967, 7.2, "", "", "", 6.3, 66.47, 0.703}, 
 {"GAB", "Africa", "Gabon", "2021-05-01", 23075., 0., 91.714, 139., 0., 
  0.143, 10367.394, 0., 41.206, 62.451, 0., 0.064, 0.97, "", "", "", "", "", 
  "", "", "", "", "", "", "", "", "", "", "", "", "", "", "", "", 266., "", 
  "", "", 120., 67.59, 2.225728*^6, 7.859, 23.1, 4.45, 2.976, 16562.413, 3.4, 
  259.967, 7.2, "", "", "", 6.3, 66.47, 0.703}, 
 {"GAB", "Africa", "Gabon", "2021-05-02", 23075., 0., 91.714, 139., 0., 
  0.143, 10367.394, 0., 41.206, 62.451, 0., 0.064, 0.97, "", "", "", "", "", 
  "", "", "", "", "", "", "", "", "", "", "", "", "", "", "", "", 278., "", 
  "", "", 125., 67.59, 2.225728*^6, 7.859, 23.1, 4.45, 2.976, 16562.413, 3.4, 
  259.967, 7.2, "", "", "", 6.3, 66.47, 0.703}, 
 {"GAB", "Africa", "Gabon", "2021-05-03", 23201., 126., 90.429, 140., 1., 
  0.286, 10424.005, 56.611, 40.629, 62.901, 0.449, 0.128, 0.96, "", "", "", 
  "", "", "", "", "", "", "", "", "", "", "", "", "", "", "", "", "", "", 
  290., "", "", "", 130., 67.59, 2.225728*^6, 7.859, 23.1, 4.45, 2.976, 
  16562.413, 3.4, 259.967, 7.2, "", "", "", 6.3, 66.47, 0.703}, 
 {"GAB", "Africa", "Gabon", "2021-05-04", 23201., 0., 90.429, 140., 0., 
  0.286, 10424.005, 0., 40.629, 62.901, 0., 0.128, 0.96, "", "", "", "", "", 
  "", "", "", "", "", "", "", "", "", "", "", "", "", "", "", "", 302., "", 
  "", "", 136., 67.59, 2.225728*^6, 7.859, 23.1, 4.45, 2.976, 16562.413, 3.4, 
  259.967, 7.2, "", "", "", 6.3, 66.47, 0.703}, 
 {"GAB", "Africa", "Gabon", "2021-05-05", 23201., 0., 90.429, 140., 0., 
  0.286, 10424.005, 0., 40.629, 62.901, 0., 0.128, 0.96, "", "", "", "", "", 
  "", "", "", "", "", "", "", "", "", "", "", "", 12364., 8515., 3849., "", 
  314., 0.56, 0.38, 0.17, 141., 67.59, 2.225728*^6, 7.859, 23.1, 4.45, 2.976, 
  16562.413, 3.4, 259.967, 7.2, "", "", "", 6.3, 66.47, 0.703}, 
 {"GAB", "Africa", "Gabon", "2021-05-06", 23201., 0., 54.714, 140., 0., 
  0.286, 10424.005, 0., 24.583, 62.901, 0., 0.128, 0.96, "", "", "", "", "", 
  "", "", "", "", "", "", "", "", "", "", "", "", "", "", "", "", 336., "", 
  "", "", 151., 67.59, 2.225728*^6, 7.859, 23.1, 4.45, 2.976, 16562.413, 3.4, 
  259.967, 7.2, "", "", "", 6.3, 66.47, 0.703}, 
 {"GAB", "Africa", "Gabon", "2021-05-07", 23311., 110., 33.714, 142., 2., 
  0.429, 10473.427, 49.422, 15.148, 63.799, 0.899, 0.193, 0.96, "", "", "", 
  "", "", "", "", "", "", "", "", "", "", "", "", "", "", "", "", "", "", 
  358., "", "", "", 161., 67.59, 2.225728*^6, 7.859, 23.1, 4.45, 2.976, 
  16562.413, 3.4, 259.967, 7.2, "", "", "", 6.3, 66.47, 0.703}, 
 {"GAB", "Africa", "Gabon", "2021-05-08", 23432., 121., 51., 143., 1., 0.571, 
  10527.791, 54.364, 22.914, 64.249, 0.449, 0.257, 0.96, "", "", "", "", "", 
  "", "", "", "", "", "", "", "", "", "", "", "", "", "", "", "", 368., "", 
  "", "", 165., 67.59, 2.225728*^6, 7.859, 23.1, 4.45, 2.976, 16562.413, 3.4, 
  259.967, 7.2, "", "", "", 6.3, 66.47, 0.703}, 
 {"GAB", "Africa", "Gabon", "2021-05-09", 23432., 0., 51., 143., 0., 0.571, 
  10527.791, 0., 22.914, 64.249, 0., 0.257, 0.96, "", "", "", "", "", "", "", 
  "", "", "", "", "", "", "", "", "", "", "", "", "", "", 378., "", "", "", 
  170., 67.59, 2.225728*^6, 7.859, 23.1, 4.45, 2.976, 16562.413, 3.4, 
  259.967, 7.2, "", "", "", 6.3, 66.47, 0.703}, 
 {"GAB", "Africa", "Gabon", "2021-05-10", 23565., 133., 52., 143., 0., 0.429, 
  10587.547, 59.756, 23.363, 64.249, 0., 0.193, 0.96, "", "", "", "", "", "", 
  "", "", "", "", "", "", "", "", "", "", "", "", "", "", "", 388., "", "", 
  "", 174., 67.59, 2.225728*^6, 7.859, 23.1, 4.45, 2.976, 16562.413, 3.4, 
  259.967, 7.2, "", "", "", 6.3, 66.47, 0.703}, 
 {"GAB", "Africa", "Gabon", "2021-05-11", 23565., 0., 52., 143., 0., 0.429, 
  10587.547, 0., 23.363, 64.249, 0., 0.193, 0.96, "", "", "", "", "", "", "", 
  "", "", "", "", "", "", "", "", "", "", "", "", "", "", 399., "", "", "", 
  179., 67.59, 2.225728*^6, 7.859, 23.1, 4.45, 2.976, 16562.413, 3.4, 
  259.967, 7.2, "", "", "", 6.3, 66.47, 0.703}, 
 {"GAB", "Africa", "Gabon", "2021-05-12", 23734., 169., 76.143, 143., 0., 
  0.429, 10663.477, 75.93, 34.21, 64.249, 0., 0.193, 0.96, "", "", "", "", 
  "", "", "", "", "", "", "", "", "", "", "", "", "", "", "", "", "", 409., 
  "", "", "", 184., 67.59, 2.225728*^6, 7.859, 23.1, 4.45, 2.976, 16562.413, 
  3.4, 259.967, 7.2, "", "", "", 6.3, 66.47, 0.703}, 
 {"GAB", "Africa", "Gabon", "2021-05-13", 23734., 0., 76.143, 143., 0., 
  0.429, 10663.477, 0., 34.21, 64.249, 0., 0.193, 0.96, "", "", "", "", "", 
  "", "", "", "", "", "", "", "", "", "", "", "", "", "", "", "", 409., "", 
  "", "", 184., 67.59, 2.225728*^6, 7.859, 23.1, 4.45, 2.976, 16562.413, 3.4, 
  259.967, 7.2, "", "", "", 6.3, 66.47, 0.703}, 
 {"GAB", "Africa", "Gabon", "2021-05-14", 23799., 65., 69.714, 143., 0., 
  0.143, 10692.681, 29.204, 31.322, 64.249, 0., 0.064, 0.95, "", "", "", "", 
  "", "", "", "", "", "", "", "", "", "", "", "", "", "", "", "", "", 409., 
  "", "", "", 184., 67.59, 2.225728*^6, 7.859, 23.1, 4.45, 2.976, 16562.413, 
  3.4, 259.967, 7.2, "", "", "", 6.3, 66.47, 0.703}, 
 {"GAB", "Africa", "Gabon", "2021-05-15", 23799., 0., 52.429, 143., 0., 0., 
  10692.681, 0., 23.556, 64.249, 0., 0., 0.95, "", "", "", "", "", "", "", 
  "", "", "", "", "", "", "", "", "", "", "", "", "", "", 409., "", "", "", 
  184., 67.59, 2.225728*^6, 7.859, 23.1, 4.45, 2.976, 16562.413, 3.4, 
  259.967, 7.2, "", "", "", 6.3, 66.47, 0.703}, 
 {"GAB", "Africa", "Gabon", "2021-05-16", 23799., 0., 52.429, 143., 0., 0., 
  10692.681, 0., 23.556, 64.249, 0., 0., 0.96, "", "", "", "", "", "", "", 
  "", "", "", "", "", "", "", "", "", "", "", "", "", "", 409., "", "", "", 
  184., 67.59, 2.225728*^6, 7.859, 23.1, 4.45, 2.976, 16562.413, 3.4, 
  259.967, 7.2, "", "", "", 6.3, 66.47, 0.703}, 
 {"GAB", "Africa", "Gabon", "2021-05-17", 23909., 110., 49.143, 145., 2., 
  0.286, 10742.103, 49.422, 22.079, 65.147, 0.899, 0.128, 0.96, "", "", "", 
  "", "", "", "", "", "", "", "", "", "", "", "", "", "", 17272., 10670., 
  6602., "", 409., 0.78, 0.48, 0.3, 184., 67.59, 2.225728*^6, 7.859, 23.1, 
  4.45, 2.976, 16562.413, 3.4, 259.967, 7.2, "", "", "", 6.3, 66.47, 0.703}, 
 {"GAB", "Africa", "Gabon", "2021-05-18", 23909., 0., 49.143, 145., 0., 
  0.286, 10742.103, 0., 22.079, 65.147, 0., 0.128, 0.96, "", "", "", "", "", 
  "", "", "", "", "", "", "", "", "", "", "", "", "", "", "", "", 413., "", 
  "", "", 186., 67.59, 2.225728*^6, 7.859, 23.1, 4.45, 2.976, 16562.413, 3.4, 
  259.967, 7.2, "", "", "", 6.3, 66.47, 0.703}, 
 {"GAB", "Africa", "Gabon", "2021-05-19", 24039., 130., 43.571, 147., 2., 
  0.571, 10800.511, 58.408, 19.576, 66.046, 0.899, 0.257, 0.96, "", "", "", 
  "", "", "", "", "", "", "", "", "", "", "", "", "", "", "", "", "", "", 
  417., "", "", "", 187., 67.59, 2.225728*^6, 7.859, 23.1, 4.45, 2.976, 
  16562.413, 3.4, 259.967, 7.2, "", "", "", 6.3, 66.47, 0.703}, 
 {"GAB", "Africa", "Gabon", "2021-05-20", 24039., 0., 43.571, 147., 0., 
  0.571, 10800.511, 0., 19.576, 66.046, 0., 0.257, 0.96, "", "", "", "", "", 
  "", "", "", "", "", "", "", "", "", "", "", "", "", "", "", "", 421., "", 
  "", "", 189., 67.59, 2.225728*^6, 7.859, 23.1, 4.45, 2.976, 16562.413, 3.4, 
  259.967, 7.2, "", "", "", 6.3, 66.47, 0.703}, 
 {"GAB", "Africa", "Gabon", "2021-05-21", 24107., 68., 44., 147., 0., 0.571, 
  10831.063, 30.552, 19.769, 66.046, 0., 0.257, 0.96, "", "", "", "", "", "", 
  "", "", "", "", "", "", "", "", "", "", "", "", "", "", "", 425., "", "", 
  "", 191., 67.59, 2.225728*^6, 7.859, 23.1, 4.45, 2.976, 16562.413, 3.4, 
  259.967, 7.2, "", "", "", 6.3, 66.47, 0.703}, 
 {"GAB", "Africa", "Gabon", "2021-05-22", 24107., 0., 44., 147., 0., 0.571, 
  10831.063, 0., 19.769, 66.046, 0., 0.257, 0.96, "", "", "", "", "", "", "", 
  "", "", "", "", "", "", "", "", "", "", "", "", "", "", 429., "", "", "", 
  193., 67.59, 2.225728*^6, 7.859, 23.1, 4.45, 2.976, 16562.413, 3.4, 
  259.967, 7.2, "", "", "", 6.3, 66.47, 0.703}, 
 {"GAB", "Africa", "Gabon", "2021-05-23", 24107., 0., 44., 147., 0., 0.571, 
  10831.063, 0., 19.769, 66.046, 0., 0.257, 0.96, "", "", "", "", "", "", "", 
  "", "", "", "", "", "", "", "", "", "", "", "", "", "", 434., "", "", "", 
  195., 67.59, 2.225728*^6, 7.859, 23.1, 4.45, 2.976, 16562.413, 3.4, 
  259.967, 7.2, "", "", "", 6.3, 66.47, 0.703}, 
 {"GAB", "Africa", "Gabon", "2021-05-24", 24107., 0., 28.286, 147., 0., 
  0.286, 10831.063, 0., 12.709, 66.046, 0., 0.128, 0.97, "", "", "", "", "", 
  "", "", "", "", "", "", "", "", "", "", "", "", "", "", "", "", 438., "", 
  "", "", 197., 67.59, 2.225728*^6, 7.859, 23.1, 4.45, 2.976, 16562.413, 3.4, 
  259.967, 7.2, "", "", "", 6.3, 66.47, 0.703}, 
 {"GAB", "Africa", "Gabon", "2021-05-25", 24191., 84., 40.286, 149., 2., 
  0.571, 10868.803, 37.74, 18.1, 66.944, 0.899, 0.257, 0.98, "", "", "", "", 
  "", "", "", "", "", "", "", "", "", "", "", "", "", "", "", "", "", 438., 
  "", "", "", 197., 67.59, 2.225728*^6, 7.859, 23.1, 4.45, 2.976, 16562.413, 
  3.4, 259.967, 7.2, "", "", "", 6.3, 66.47, 0.703}, 
 {"GAB", "Africa", "Gabon", "2021-05-26", 24252., 61., 30.429, 150., 1., 
  0.429, 10896.21, 27.407, 13.671, 67.394, 0.449, 0.193, 0.98, "", "", "", 
  "", "", "", "", "", "", "", "", "", "", "", "", "", "", "", "", "", "", 
  438., "", "", "", 197., 67.59, 2.225728*^6, 7.859, 23.1, 4.45, 2.976, 
  16562.413, 3.4, 259.967, 7.2, "", "", "", 6.3, 66.47, 0.703}, 
 {"GAB", "Africa", "Gabon", "2021-05-27", 24252., 0., 30.429, 150., 0., 
  0.429, 10896.21, 0., 13.671, 67.394, 0., 0.193, 0.98, "", "", "", "", "", 
  "", "", "", "", "", "", "", "", "", "", "", "", "", "", "", "", 438., "", 
  "", "", 197., 67.59, 2.225728*^6, 7.859, 23.1, 4.45, 2.976, 16562.413, 3.4, 
  259.967, 7.2, "", "", "", 6.3, 66.47, 0.703}, 
 {"GAB", "Africa", "Gabon", "2021-05-28", 24365., 113., 36.857, 150., 0., 
  0.429, 10946.98, 50.77, 16.56, 67.394, 0., 0.193, 0.98, "", "", "", "", "", 
  "", "", "", "", "", "", "", "", "", "", "", "", "", "", "", "", 438., "", 
  "", "", 197., 67.59, 2.225728*^6, 7.859, 23.1, 4.45, 2.976, 16562.413, 3.4, 
  259.967, 7.2, "", "", "", 6.3, 66.47, 0.703}, 
 {"GAB", "Africa", "Gabon", "2021-05-29", 24365., 0., 36.857, 150., 0., 
  0.429, 10946.98, 0., 16.56, 67.394, 0., 0.193, 0.99, "", "", "", "", "", 
  "", "", "", "", "", "", "", "", "", "", "", "", 22524., 14352., 8172., "", 
  438., 1.01, 0.64, 0.37, 197., 67.59, 2.225728*^6, 7.859, 23.1, 4.45, 2.976, 
  16562.413, 3.4, 259.967, 7.2, "", "", "", 6.3, 66.47, 0.703}, 
 {"GAB", "Africa", "Gabon", "2021-05-30", 24365., 0., 36.857, 150., 0., 
  0.429, 10946.98, 0., 16.56, 67.394, 0., 0.193, 0.99, "", "", "", "", "", 
  "", "", "", "", "", "", "", "", "", "", "", "", "", "", "", "", 392., "", 
  "", "", 176., 67.59, 2.225728*^6, 7.859, 23.1, 4.45, 2.976, 16562.413, 3.4, 
  259.967, 7.2, "", "", "", 6.3, 66.47, 0.703}, 
 {"GAB", "Africa", "Gabon", "2021-05-31", 24429., 64., 46., 152., 2., 0.714, 
  10975.735, 28.755, 20.667, 68.292, 0.899, 0.321, 0.99, "", "", "", "", "", 
  "", "", "", "", "", "", "", "", "", "", "", "", "", "", "", "", 347., "", 
  "", "", 156., 67.59, 2.225728*^6, 7.859, 23.1, 4.45, 2.976, 16562.413, 3.4, 
  259.967, 7.2, "", "", "", 6.3, 66.47, 0.703}, 
 {"GAB", "Africa", "Gabon", "2021-06-01", 24429., 0., 34., 152., 0., 0.429, 
  10975.735, 0., 15.276, 68.292, 0., 0.193, 1., "", "", "", "", "", "", "", 
  "", "", "", "", "", "", "", "", "", "", "", "", "", "", 302., "", "", "", 
  136., 67.59, 2.225728*^6, 7.859, 23.1, 4.45, 2.976, 16562.413, 3.4, 
  259.967, 7.2, "", "", "", 6.3, 66.47, 0.703}, 
 {"GAB", "Africa", "Gabon", "2021-06-02", 24429., 0., 25.286, 152., 0., 
  0.286, 10975.735, 0., 11.361, 68.292, 0., 0.128, 1., "", "", "", "", "", 
  "", "", "", "", "", "", "", "", "", "", "", "", "", "", "", "", 257., "", 
  "", "", 115., 67.59, 2.225728*^6, 7.859, 23.1, 4.45, 2.976, 16562.413, 3.4, 
  259.967, 7.2, "", "", "", 6.3, 66.47, 0.703}, 
 {"GAB", "Africa", "Gabon", "2021-06-03", 24429., 0., 25.286, 152., 0., 
  0.286, 10975.735, 0., 11.361, 68.292, 0., 0.128, 1.01, "", "", "", "", "", 
  "", "", "", "", "", "", "", "", "", "", "", "", "", "", "", "", 211., "", 
  "", "", 95., 67.59, 2.225728*^6, 7.859, 23.1, 4.45, 2.976, 16562.413, 3.4, 
  259.967, 7.2, "", "", "", 6.3, 66.47, 0.703}, 
 {"GAB", "Africa", "Gabon", "2021-06-04", 24591., 162., 32.286, 154., 2., 
  0.571, 11048.52, 72.785, 14.506, 69.191, 0.899, 0.257, 1.02, "", "", "", 
  "", "", "", "", "", "", "", "", "", "", "", "", "", "", "", "", "", "", 
  166., "", "", "", 75., 67.59, 2.225728*^6, 7.859, 23.1, 4.45, 2.976, 
  16562.413, 3.4, 259.967, 7.2, "", "", "", 6.3, 66.47, 0.703}, 
 {"GAB", "Africa", "Gabon", "2021-06-05", 24591., 0., 32.286, 154., 0., 
  0.571, 11048.52, 0., 14.506, 69.191, 0., 0.257, 1.02, "", "", "", "", "", 
  "", "", "", "", "", "", "", "", "", "", "", "", 23371., 14352., 9019., "", 
  121., 1.05, 0.64, 0.41, 54., 67.59, 2.225728*^6, 7.859, 23.1, 4.45, 2.976, 
  16562.413, 3.4, 259.967, 7.2, "", "", "", 6.3, 66.47, 0.703}, 
 {"GAB", "Africa", "Gabon", "2021-06-06", 24591., 0., 32.286, 154., 0., 
  0.571, 11048.52, 0., 14.506, 69.191, 0., 0.257, 1.02, "", "", "", "", "", 
  "", "", "", "", "", "", "", "", "", "", "", "", "", "", "", "", "", "", "", 
  "", "", 67.59, 2.225728*^6, 7.859, 23.1, 4.45, 2.976, 16562.413, 3.4, 
  259.967, 7.2, "", "", "", 6.3, 66.47, 0.703}, 
 {"GAB", "Africa", "Gabon", "2021-06-07", 24591., 0., 23.143, 154., 0., 
  0.286, 11048.52, 0., 10.398, 69.191, 0., 0.128, "", "", "", "", "", "", "", 
  "", "", "", "", "", "", "", "", "", "", "", "", "", "", "", "", "", "", "", 
  "", "", 2.225728*^6, 7.859, 23.1, 4.45, 2.976, 16562.413, 3.4, 259.967, 
  7.2, "", "", "", 6.3, 66.47, 0.703}, {"GMB", "Africa", "Gambia", 
  "2020-03-17", 1., 1., "", "", "", "", 0.414, 0.414, "", "", "", "", "", "", 
  "", "", "", "", "", "", "", "", "", "", "", "", "", "", "", "", "", "", "", 
  "", "", "", "", "", "", 11.11, 2.416664*^6, 207.566, 17.5, 2.339, 1.417, 
  1561.767, 10.1, 331.43, 1.91, 0.7, 31.2, 7.876, 1.1, 62.05, 0.496}, 
 {"GMB", "Africa", "Gambia", "2020-03-18", 1., 0., "", "", "", "", 0.414, 0., 
  "", "", "", "", "", "", "", "", "", "", "", "", "", 3., 3., 0.001, 0.001, 
  "", "", "", "", "samples tested", "", "", "", "", "", "", "", "", "", 
  45.37, 2.416664*^6, 207.566, 17.5, 2.339, 1.417, 1561.767, 10.1, 331.43, 
  1.91, 0.7, 31.2, 7.876, 1.1, 62.05, 0.496}, {"GMB", "Africa", "Gambia", 
  "2020-03-19", 1., 0., "", "", "", "", 0.414, 0., "", "", "", "", "", "", 
  "", "", "", "", "", "", "", 3., 6., 0.002, 0.001, "", "", "", "", 
  "samples tested", "", "", "", "", "", "", "", "", "", 45.37, 2.416664*^6, 
  207.566, 17.5, 2.339, 1.417, 1561.767, 10.1, 331.43, 1.91, 0.7, 31.2, 
  7.876, 1.1, 62.05, 0.496}, {"GMB", "Africa", "Gambia", "2020-03-20", 1., 
  0., "", "", "", "", 0.414, 0., "", "", "", "", "", "", "", "", "", "", "", 
  "", "", "", "", "", "", "", "", "", "", "samples tested", "", "", "", "", 
  "", "", "", "", "", 53.7, 2.416664*^6, 207.566, 17.5, 2.339, 1.417, 
  1561.767, 10.1, 331.43, 1.91, 0.7, 31.2, 7.876, 1.1, 62.05, 0.496}, 
 {"GMB", "Africa", "Gambia", "2020-03-21", 1., 0., "", "", "", "", 0.414, 0., 
  "", "", "", "", "", "", "", "", "", "", "", "", "", "", "", "", "", "", "", 
  "", "", "samples tested", "", "", "", "", "", "", "", "", "", 53.7, 
  2.416664*^6, 207.566, 17.5, 2.339, 1.417, 1561.767, 10.1, 331.43, 1.91, 
  0.7, 31.2, 7.876, 1.1, 62.05, 0.496}, {"GMB", "Africa", "Gambia", 
  "2020-03-22", 1., 0., 0.143, "", "", 0., 0.414, 0., 0.059, "", "", 0., "", 
  "", "", "", "", "", "", "", "", 2., 8., 0.003, 0.001, "", "", "", "", 
  "samples tested", "", "", "", "", "", "", "", "", "", 53.7, 2.416664*^6, 
  207.566, 17.5, 2.339, 1.417, 1561.767, 10.1, 331.43, 1.91, 0.7, 31.2, 
  7.876, 1.1, 62.05, 0.496}, {"GMB", "Africa", "Gambia", "2020-03-23", 2., 
  1., 0.286, 1., 1., 0.143, 0.828, 0.414, 0.118, 0.414, 0.414, 0.059, "", "", 
  "", "", "", "", "", "", "", "", "", "", "", "", "", "", "", 
  "samples tested", "", "", "", "", "", "", "", "", "", 56.48, 2.416664*^6, 
  207.566, 17.5, 2.339, 1.417, 1561.767, 10.1, 331.43, 1.91, 0.7, 31.2, 
  7.876, 1.1, 62.05, 0.496}, {"GMB", "Africa", "Gambia", "2020-03-24", 3., 
  1., 0.286, 1., 0., 0.143, 1.241, 0.414, 0.118, 0.414, 0., 0.059, "", "", 
  "", "", "", "", "", "", "", 15., 23., 0.01, 0.006, "", "", "", "", 
  "samples tested", "", "", "", "", "", "", "", "", "", 56.48, 2.416664*^6, 
  207.566, 17.5, 2.339, 1.417, 1561.767, 10.1, 331.43, 1.91, 0.7, 31.2, 
  7.876, 1.1, 62.05, 0.496}, {"GMB", "Africa", "Gambia", "2020-03-25", 3., 
  0., 0.286, 1., 0., 0.143, 1.241, 0., 0.118, 0.414, 0., 0.059, "", "", "", 
  "", "", "", "", "", "", "", "", "", "", 3., 0.001, 0.095, 10.5, 
  "samples tested", "", "", "", "", "", "", "", "", "", 56.48, 2.416664*^6, 
  207.566, 17.5, 2.339, 1.417, 1561.767, 10.1, 331.43, 1.91, 0.7, 31.2, 
  7.876, 1.1, 62.05, 0.496}, {"GMB", "Africa", "Gambia", "2020-03-26", 3., 
  0., 0.286, 1., 0., 0.143, 1.241, 0., 0.118, 0.414, 0., 0.059, "", "", "", 
  "", "", "", "", "", "", 5., 28., 0.012, 0.002, 3., 0.001, 0.095, 10.5, 
  "samples tested", "", "", "", "", "", "", "", "", "", 56.48, 2.416664*^6, 
  207.566, 17.5, 2.339, 1.417, 1561.767, 10.1, 331.43, 1.91, 0.7, 31.2, 
  7.876, 1.1, 62.05, 0.496}, {"GMB", "Africa", "Gambia", "2020-03-27", 3., 
  0., 0.286, 1., 0., 0.143, 1.241, 0., 0.118, 0.414, 0., 0.059, "", "", "", 
  "", "", "", "", "", "", 4., 32., 0.013, 0.002, 4., 0.002, 0.072, 14., 
  "samples tested", "", "", "", "", "", "", "", "", "", 78.7, 2.416664*^6, 
  207.566, 17.5, 2.339, 1.417, 1561.767, 10.1, 331.43, 1.91, 0.7, 31.2, 
  7.876, 1.1, 62.05, 0.496}, {"GMB", "Africa", "Gambia", "2020-03-28", 3., 
  0., 0.286, 1., 0., 0.143, 1.241, 0., 0.118, 0.414, 0., 0.059, "", "", "", 
  "", "", "", "", "", "", 23., 55., 0.023, 0.01, 7., 0.003, 0.041, 24.5, 
  "samples tested", "", "", "", "", "", "", "", "", "", 78.7, 2.416664*^6, 
  207.566, 17.5, 2.339, 1.417, 1561.767, 10.1, 331.43, 1.91, 0.7, 31.2, 
  7.876, 1.1, 62.05, 0.496}, {"GMB", "Africa", "Gambia", "2020-03-29", 4., 
  1., 0.429, 1., 0., 0.143, 1.655, 0.414, 0.177, 0.414, 0., 0.059, "", "", 
  "", "", "", "", "", "", "", "", "", "", "", 8., 0.003, 0.054, 18.6, 
  "samples tested", "", "", "", "", "", "", "", "", "", 78.7, 2.416664*^6, 
  207.566, 17.5, 2.339, 1.417, 1561.767, 10.1, 331.43, 1.91, 0.7, 31.2, 
  7.876, 1.1, 62.05, 0.496}, {"GMB", "Africa", "Gambia", "2020-03-30", 4., 
  0., 0.286, 1., 0., 0., 1.655, 0., 0.118, 0.414, 0., 0., "", "", "", "", "", 
  "", "", "", "", 13., 68., 0.028, 0.005, 8., 0.003, 0.036, 28., 
  "samples tested", "", "", "", "", "", "", "", "", "", 78.7, 2.416664*^6, 
  207.566, 17.5, 2.339, 1.417, 1561.767, 10.1, 331.43, 1.91, 0.7, 31.2, 
  7.876, 1.1, 62.05, 0.496}, {"GMB", "Africa", "Gambia", "2020-03-31", 4., 
  0., 0.143, 1., 0., 0., 1.655, 0., 0.059, 0.414, 0., 0., "", "", "", "", "", 
  "", "", "", "", 5., 73., 0.03, 0.002, 7., 0.003, 0.02, 49., 
  "samples tested", "", "", "", "", "", "", "", "", "", 78.7, 2.416664*^6, 
  207.566, 17.5, 2.339, 1.417, 1561.767, 10.1, 331.43, 1.91, 0.7, 31.2, 
  7.876, 1.1, 62.05, 0.496}, {"GMB", "Africa", "Gambia", "2020-04-01", 4., 
  0., 0.143, 1., 0., 0., 1.655, 0., 0.059, 0.414, 0., 0., "", "", "", "", "", 
  "", "", "", "", 11., 84., 0.035, 0.005, 8., 0.003, 0.018, 55.9, 
  "samples tested", "", "", "", "", "", "", "", "", "", 78.7, 2.416664*^6, 
  207.566, 17.5, 2.339, 1.417, 1561.767, 10.1, 331.43, 1.91, 0.7, 31.2, 
  7.876, 1.1, 62.05, 0.496}, {"GMB", "Africa", "Gambia", "2020-04-02", 4., 
  0., 0.143, 1., 0., 0., 1.655, 0., 0.059, 0.414, 0., 0., "", "", "", "", "", 
  "", "", "", "", 16., 100., 0.041, 0.007, 10., 0.004, 0.014, 69.9, 
  "samples tested", "", "", "", "", "", "", "", "", "", 78.7, 2.416664*^6, 
  207.566, 17.5, 2.339, 1.417, 1561.767, 10.1, 331.43, 1.91, 0.7, 31.2, 
  7.876, 1.1, 62.05, 0.496}, {"GMB", "Africa", "Gambia", "2020-04-03", 4., 
  0., 0.143, 1., 0., 0., 1.655, 0., 0.059, 0.414, 0., 0., "", "", "", "", "", 
  "", "", "", "", 5., 105., 0.043, 0.002, 10., 0.004, 0.014, 69.9, 
  "samples tested", "", "", "", "", "", "", "", "", "", 78.7, 2.416664*^6, 
  207.566, 17.5, 2.339, 1.417, 1561.767, 10.1, 331.43, 1.91, 0.7, 31.2, 
  7.876, 1.1, 62.05, 0.496}, {"GMB", "Africa", "Gambia", "2020-04-04", 4., 
  0., 0.143, 1., 0., 0., 1.655, 0., 0.059, 0.414, 0., 0., "", "", "", "", "", 
  "", "", "", "", "", "", "", "", 7., 0.003, 0.02, 49., "samples tested", "", 
  "", "", "", "", "", "", "", "", 78.7, 2.416664*^6, 207.566, 17.5, 2.339, 
  1.417, 1561.767, 10.1, 331.43, 1.91, 0.7, 31.2, 7.876, 1.1, 62.05, 0.496}, 
 {"GMB", "Africa", "Gambia", "2020-04-05", 4., 0., 0., 1., 0., 0., 1.655, 0., 
  0., 0.414, 0., 0., "", "", "", "", "", "", "", "", "", 3., 108., 0.045, 
  0.001, 7., 0.003, 0., "", "samples tested", "", "", "", "", "", "", "", "", 
  "", 78.7, 2.416664*^6, 207.566, 17.5, 2.339, 1.417, 1561.767, 10.1, 331.43, 
  1.91, 0.7, 31.2, 7.876, 1.1, 62.05, 0.496}, {"GMB", "Africa", "Gambia", 
  "2020-04-06", 4., 0., 0., 1., 0., 0., 1.655, 0., 0., 0.414, 0., 0., "", "", 
  "", "", "", "", "", "", "", 38., 146., 0.06, 0.016, 11., 0.005, 0., "", 
  "samples tested", "", "", "", "", "", "", "", "", "", 78.7, 2.416664*^6, 
  207.566, 17.5, 2.339, 1.417, 1561.767, 10.1, 331.43, 1.91, 0.7, 31.2, 
  7.876, 1.1, 62.05, 0.496}, {"GMB", "Africa", "Gambia", "2020-04-07", 4., 
  0., 0., 1., 0., 0., 1.655, 0., 0., 0.414, 0., 0., "", "", "", "", "", "", 
  "", "", "", 22., 168., 0.07, 0.009, 14., 0.006, 0., "", "samples tested", 
  "", "", "", "", "", "", "", "", "", 78.7, 2.416664*^6, 207.566, 17.5, 
  2.339, 1.417, 1561.767, 10.1, 331.43, 1.91, 0.7, 31.2, 7.876, 1.1, 62.05, 
  0.496}, {"GMB", "Africa", "Gambia", "2020-04-08", 4., 0., 0., 1., 0., 0., 
  1.655, 0., 0., 0.414, 0., 0., "", "", "", "", "", "", "", "", "", 6., 174., 
  0.072, 0.002, 13., 0.005, 0., "", "samples tested", "", "", "", "", "", "", 
  "", "", "", 78.7, 2.416664*^6, 207.566, 17.5, 2.339, 1.417, 1561.767, 10.1, 
  331.43, 1.91, 0.7, 31.2, 7.876, 1.1, 62.05, 0.496}, 
 {"GMB", "Africa", "Gambia", "2020-04-09", 4., 0., 0., 1., 0., 0., 1.655, 0., 
  0., 0.414, 0., 0., "", "", "", "", "", "", "", "", "", 4., 178., 0.074, 
  0.002, 11., 0.005, 0., "", "samples tested", "", "", "", "", "", "", "", 
  "", "", 78.7, 2.416664*^6, 207.566, 17.5, 2.339, 1.417, 1561.767, 10.1, 
  331.43, 1.91, 0.7, 31.2, 7.876, 1.1, 62.05, 0.496}, 
 {"GMB", "Africa", "Gambia", "2020-04-10", 4., 0., 0., 1., 0., 0., 1.655, 0., 
  0., 0.414, 0., 0., "", "", "", "", "", "", "", "", "", 76., 254., 0.105, 
  0.031, 21., 0.009, 0., "", "samples tested", "", "", "", "", "", "", "", 
  "", "", 78.7, 2.416664*^6, 207.566, 17.5, 2.339, 1.417, 1561.767, 10.1, 
  331.43, 1.91, 0.7, 31.2, 7.876, 1.1, 62.05, 0.496}, 
 {"GMB", "Africa", "Gambia", "2020-04-11", 9., 5., 0.714, 1., 0., 0., 3.724, 
  2.069, 0.296, 0.414, 0., 0., "", "", "", "", "", "", "", "", "", "", "", 
  "", "", 22., 0.009, 0.032, 30.8, "samples tested", "", "", "", "", "", "", 
  "", "", "", 78.7, 2.416664*^6, 207.566, 17.5, 2.339, 1.417, 1561.767, 10.1, 
  331.43, 1.91, 0.7, 31.2, 7.876, 1.1, 62.05, 0.496}, 
 {"GMB", "Africa", "Gambia", "2020-04-12", 9., 0., 0.714, 1., 0., 0., 3.724, 
  0., 0.296, 0.414, 0., 0., "", "", "", "", "", "", "", "", "", 6., 260., 
  0.108, 0.002, 22., 0.009, 0.032, 30.8, "samples tested", "", "", "", "", 
  "", "", "", "", "", 78.7, 2.416664*^6, 207.566, 17.5, 2.339, 1.417, 
  1561.767, 10.1, 331.43, 1.91, 0.7, 31.2, 7.876, 1.1, 62.05, 0.496}, 
 {"GMB", "Africa", "Gambia", "2020-04-13", 9., 0., 0.714, 1., 0., 0., 3.724, 
  0., 0.296, 0.414, 0., 0., "", "", "", "", "", "", "", "", "", 7., 267., 
  0.11, 0.003, 17., 0.007, 0.042, 23.8, "samples tested", "", "", "", "", "", 
  "", "", "", "", 78.7, 2.416664*^6, 207.566, 17.5, 2.339, 1.417, 1561.767, 
  10.1, 331.43, 1.91, 0.7, 31.2, 7.876, 1.1, 62.05, 0.496}, 
 {"GMB", "Africa", "Gambia", "2020-04-14", 9., 0., 0.714, 1., 0., 0., 3.724, 
  0., 0.296, 0.414, 0., 0., "", "", "", "", "", "", "", "", "", 5., 272., 
  0.113, 0.002, 15., 0.006, 0.048, 21., "samples tested", "", "", "", "", "", 
  "", "", "", "", 78.7, 2.416664*^6, 207.566, 17.5, 2.339, 1.417, 1561.767, 
  10.1, 331.43, 1.91, 0.7, 31.2, 7.876, 1.1, 62.05, 0.496}, 
 {"GMB", "Africa", "Gambia", "2020-04-15", 9., 0., 0.714, 1., 0., 0., 3.724, 
  0., 0.296, 0.414, 0., 0., "", "", "", "", "", "", "", "", "", 5., 277., 
  0.115, 0.002, 15., 0.006, 0.048, 21., "samples tested", "", "", "", "", "", 
  "", "", "", "", 78.7, 2.416664*^6, 207.566, 17.5, 2.339, 1.417, 1561.767, 
  10.1, 331.43, 1.91, 0.7, 31.2, 7.876, 1.1, 62.05, 0.496}, 
 {"GMB", "Africa", "Gambia", "2020-04-16", 9., 0., 0.714, 1., 0., 0., 3.724, 
  0., 0.296, 0.414, 0., 0., "", "", "", "", "", "", "", "", "", 10., 287., 
  0.119, 0.004, 16., 0.007, 0.045, 22.4, "samples tested", "", "", "", "", 
  "", "", "", "", "", 78.7, 2.416664*^6, 207.566, 17.5, 2.339, 1.417, 
  1561.767, 10.1, 331.43, 1.91, 0.7, 31.2, 7.876, 1.1, 62.05, 0.496}, 
 {"GMB", "Africa", "Gambia", "2020-04-17", 9., 0., 0.714, 1., 0., 0., 3.724, 
  0., 0.296, 0.414, 0., 0., "", "", "", "", "", "", "", "", "", "", "", "", 
  "", 6., 0.002, 0.119, 8.4, "samples tested", "", "", "", "", "", "", "", 
  "", "", 78.7, 2.416664*^6, 207.566, 17.5, 2.339, 1.417, 1561.767, 10.1, 
  331.43, 1.91, 0.7, 31.2, 7.876, 1.1, 62.05, 0.496}, 
 {"GMB", "Africa", "Gambia", "2020-04-18", 9., 0., 0., 1., 0., 0., 3.724, 0., 
  0., 0.414, 0., 0., "", "", "", "", "", "", "", "", "", 23., 310., 0.128, 
  0.01, 8., 0.003, 0., "", "samples tested", "", "", "", "", "", "", "", "", 
  "", 78.7, 2.416664*^6, 207.566, 17.5, 2.339, 1.417, 1561.767, 10.1, 331.43, 
  1.91, 0.7, 31.2, 7.876, 1.1, 62.05, 0.496}, {"GMB", "Africa", "Gambia", 
  "2020-04-19", 10., 1., 0.143, 1., 0., 0., 4.138, 0.414, 0.059, 0.414, 0., 
  0., "", "", "", "", "", "", "", "", "", "", "", "", "", 9., 0.004, 0.016, 
  62.9, "samples tested", "", "", "", "", "", "", "", "", "", 78.7, 
  2.416664*^6, 207.566, 17.5, 2.339, 1.417, 1561.767, 10.1, 331.43, 1.91, 
  0.7, 31.2, 7.876, 1.1, 62.05, 0.496}, {"GMB", "Africa", "Gambia", 
  "2020-04-20", 10., 0., 0.143, 1., 0., 0., 4.138, 0., 0.059, 0.414, 0., 0., 
  "", "", "", "", "", "", "", "", "", 29., 339., 0.14, 0.012, 10., 0.004, 
  0.014, 69.9, "samples tested", "", "", "", "", "", "", "", "", "", 78.7, 
  2.416664*^6, 207.566, 17.5, 2.339, 1.417, 1561.767, 10.1, 331.43, 1.91, 
  0.7, 31.2, 7.876, 1.1, 62.05, 0.496}, {"GMB", "Africa", "Gambia", 
  "2020-04-21", 10., 0., 0.143, 1., 0., 0., 4.138, 0., 0.059, 0.414, 0., 0., 
  "", "", "", "", "", "", "", "", "", 10., 349., 0.144, 0.004, 11., 0.005, 
  0.013, 76.9, "samples tested", "", "", "", "", "", "", "", "", "", 78.7, 
  2.416664*^6, 207.566, 17.5, 2.339, 1.417, 1561.767, 10.1, 331.43, 1.91, 
  0.7, 31.2, 7.876, 1.1, 62.05, 0.496}, {"GMB", "Africa", "Gambia", 
  "2020-04-22", 10., 0., 0.143, 1., 0., 0., 4.138, 0., 0.059, 0.414, 0., 0., 
  "", "", "", "", "", "", "", "", "", 30., 379., 0.157, 0.012, 15., 0.006, 
  0.01, 104.9, "samples tested", "", "", "", "", "", "", "", "", "", 78.7, 
  2.416664*^6, 207.566, 17.5, 2.339, 1.417, 1561.767, 10.1, 331.43, 1.91, 
  0.7, 31.2, 7.876, 1.1, 62.05, 0.496}, {"GMB", "Africa", "Gambia", 
  "2020-04-23", 10., 0., 0.143, 1., 0., 0., 4.138, 0., 0.059, 0.414, 0., 0., 
  "", "", "", "", "", "", "", "", "", 6., 385., 0.159, 0.002, 14., 0.006, 
  0.01, 97.9, "samples tested", "", "", "", "", "", "", "", "", "", 78.7, 
  2.416664*^6, 207.566, 17.5, 2.339, 1.417, 1561.767, 10.1, 331.43, 1.91, 
  0.7, 31.2, 7.876, 1.1, 62.05, 0.496}, {"GMB", "Africa", "Gambia", 
  "2020-04-24", 10., 0., 0.143, 1., 0., 0., 4.138, 0., 0.059, 0.414, 0., 0., 
  "", "", "", "", "", "", "", "", "", 20., 405., 0.168, 0.008, 15., 0.006, 
  0.01, 104.9, "samples tested", "", "", "", "", "", "", "", "", "", 78.7, 
  2.416664*^6, 207.566, 17.5, 2.339, 1.417, 1561.767, 10.1, 331.43, 1.91, 
  0.7, 31.2, 7.876, 1.1, 62.05, 0.496}, {"GMB", "Africa", "Gambia", 
  "2020-04-25", 10., 0., 0.143, 1., 0., 0., 4.138, 0., 0.059, 0.414, 0., 0., 
  "", "", "", "", "", "", "", "", "", "", "", "", "", 14., 0.006, 0.01, 97.9, 
  "samples tested", "", "", "", "", "", "", "", "", "", 78.7, 2.416664*^6, 
  207.566, 17.5, 2.339, 1.417, 1561.767, 10.1, 331.43, 1.91, 0.7, 31.2, 
  7.876, 1.1, 62.05, 0.496}, {"GMB", "Africa", "Gambia", "2020-04-26", 10., 
  0., 0., 1., 0., 0., 4.138, 0., 0., 0.414, 0., 0., "", "", "", "", "", "", 
  "", "", "", 2., 407., 0.168, 0.001, 12., 0.005, 0., "", "samples tested", 
  "", "", "", "", "", "", "", "", "", 78.7, 2.416664*^6, 207.566, 17.5, 
  2.339, 1.417, 1561.767, 10.1, 331.43, 1.91, 0.7, 31.2, 7.876, 1.1, 62.05, 
  0.496}, {"GMB", "Africa", "Gambia", "2020-04-27", 10., 0., 0., 1., 0., 0., 
  4.138, 0., 0., 0.414, 0., 0., "", "", "", "", "", "", "", "", "", 33., 
  440., 0.182, 0.014, 14., 0.006, 0., "", "samples tested", "", "", "", "", 
  "", "", "", "", "", 78.7, 2.416664*^6, 207.566, 17.5, 2.339, 1.417, 
  1561.767, 10.1, 331.43, 1.91, 0.7, 31.2, 7.876, 1.1, 62.05, 0.496}, 
 {"GMB", "Africa", "Gambia", "2020-04-28", 10., 0., 0., 1., 0., 0., 4.138, 
  0., 0., 0.414, 0., 0., "", "", "", "", "", "", "", "", "", 24., 464., 
  0.192, 0.01, 16., 0.007, 0., "", "samples tested", "", "", "", "", "", "", 
  "", "", "", 78.7, 2.416664*^6, 207.566, 17.5, 2.339, 1.417, 1561.767, 10.1, 
  331.43, 1.91, 0.7, 31.2, 7.876, 1.1, 62.05, 0.496}, 
 {"GMB", "Africa", "Gambia", "2020-04-29", 10., 0., 0., 1., 0., 0., 4.138, 
  0., 0., 0.414, 0., 0., "", "", "", "", "", "", "", "", "", 22., 486., 
  0.201, 0.009, 15., 0.006, 0., "", "samples tested", "", "", "", "", "", "", 
  "", "", "", 78.7, 2.416664*^6, 207.566, 17.5, 2.339, 1.417, 1561.767, 10.1, 
  331.43, 1.91, 0.7, 31.2, 7.876, 1.1, 62.05, 0.496}, 
 {"GMB", "Africa", "Gambia", "2020-04-30", 11., 1., 0.143, 1., 0., 0., 4.552, 
  0.414, 0.059, 0.414, 0., 0., "", "", "", "", "", "", "", "", "", 26., 512., 
  0.212, 0.011, 18., 0.007, 0.008, 125.9, "samples tested", "", "", "", "", 
  "", "", "", "", "", 78.7, 2.416664*^6, 207.566, 17.5, 2.339, 1.417, 
  1561.767, 10.1, 331.43, 1.91, 0.7, 31.2, 7.876, 1.1, 62.05, 0.496}, 
 {"GMB", "Africa", "Gambia", "2020-05-01", 12., 1., 0.286, 1., 0., 0., 4.966, 
  0.414, 0.118, 0.414, 0., 0., "", "", "", "", "", "", "", "", "", 28., 540., 
  0.223, 0.012, 19., 0.008, 0.015, 66.4, "samples tested", "", "", "", "", 
  "", "", "", "", "", 78.7, 2.416664*^6, 207.566, 17.5, 2.339, 1.417, 
  1561.767, 10.1, 331.43, 1.91, 0.7, 31.2, 7.876, 1.1, 62.05, 0.496}, 
 {"GMB", "Africa", "Gambia", "2020-05-02", 17., 5., 1., 1., 0., 0., 7.034, 
  2.069, 0.414, 0.414, 0., 0., "", "", "", "", "", "", "", "", "", "", "", 
  "", "", 20., 0.008, 0.05, 20., "samples tested", "", "", "", "", "", "", 
  "", "", "", 78.7, 2.416664*^6, 207.566, 17.5, 2.339, 1.417, 1561.767, 10.1, 
  331.43, 1.91, 0.7, 31.2, 7.876, 1.1, 62.05, 0.496}, 
 {"GMB", "Africa", "Gambia", "2020-05-03", 17., 0., 1., 1., 0., 0., 7.034, 
  0., 0.414, 0.414, 0., 0., "", "", "", "", "", "", "", "", "", 11., 551., 
  0.228, 0.005, 21., 0.009, 0.048, 21., "samples tested", "", "", "", "", "", 
  "", "", "", "", 78.7, 2.416664*^6, 207.566, 17.5, 2.339, 1.417, 1561.767, 
  10.1, 331.43, 1.91, 0.7, 31.2, 7.876, 1.1, 62.05, 0.496}, 
 {"GMB", "Africa", "Gambia", "2020-05-04", 17., 0., 1., 1., 0., 0., 7.034, 
  0., 0.414, 0.414, 0., 0., "", "", "", "", "", "", "", "", "", 109., 660., 
  0.273, 0.045, 31., 0.013, 0.032, 31., "samples tested", "", "", "", "", "", 
  "", "", "", "", 78.7, 2.416664*^6, 207.566, 17.5, 2.339, 1.417, 1561.767, 
  10.1, 331.43, 1.91, 0.7, 31.2, 7.876, 1.1, 62.05, 0.496}, 
 {"GMB", "Africa", "Gambia", "2020-05-05", 17., 0., 1., 1., 0., 0., 7.034, 
  0., 0.414, 0.414, 0., 0., "", "", "", "", "", "", "", "", "", 160., 820., 
  0.339, 0.066, 51., 0.021, 0.02, 51., "samples tested", "", "", "", "", "", 
  "", "", "", "", 78.7, 2.416664*^6, 207.566, 17.5, 2.339, 1.417, 1561.767, 
  10.1, 331.43, 1.91, 0.7, 31.2, 7.876, 1.1, 62.05, 0.496}, 
 {"GMB", "Africa", "Gambia", "2020-05-06", 17., 0., 1., 1., 0., 0., 7.034, 
  0., 0.414, 0.414, 0., 0., "", "", "", "", "", "", "", "", "", 194., 1014., 
  0.42, 0.08, 75., 0.031, 0.013, 75., "samples tested", "", "", "", "", "", 
  "", "", "", "", 78.7, 2.416664*^6, 207.566, 17.5, 2.339, 1.417, 1561.767, 
  10.1, 331.43, 1.91, 0.7, 31.2, 7.876, 1.1, 62.05, 0.496}, 
 {"GMB", "Africa", "Gambia", "2020-05-07", 18., 1., 1., 1., 0., 0., 7.448, 
  0.414, 0.414, 0.414, 0., 0., "", "", "", "", "", "", "", "", "", 78., 
  1092., 0.452, 0.032, 83., 0.034, 0.012, 83., "samples tested", "", "", "", 
  "", "", "", "", "", "", 78.7, 2.416664*^6, 207.566, 17.5, 2.339, 1.417, 
  1561.767, 10.1, 331.43, 1.91, 0.7, 31.2, 7.876, 1.1, 62.05, 0.496}, 
 {"GMB", "Africa", "Gambia", "2020-05-08", 20., 2., 1.143, 1., 0., 0., 8.276, 
  0.828, 0.473, 0.414, 0., 0., "", "", "", "", "", "", "", "", "", 93., 
  1185., 0.49, 0.038, 92., 0.038, 0.012, 80.5, "samples tested", "", "", "", 
  "", "", "", "", "", "", 78.7, 2.416664*^6, 207.566, 17.5, 2.339, 1.417, 
  1561.767, 10.1, 331.43, 1.91, 0.7, 31.2, 7.876, 1.1, 62.05, 0.496}, 
 {"GMB", "Africa", "Gambia", "2020-05-09", 20., 0., 0.429, 1., 0., 0., 8.276, 
  0., 0.177, 0.414, 0., 0., "", "", "", "", "", "", "", "", "", "", "", "", 
  "", 95., 0.039, 0.005, 221.4, "samples tested", "", "", "", "", "", "", "", 
  "", "", 78.7, 2.416664*^6, 207.566, 17.5, 2.339, 1.417, 1561.767, 10.1, 
  331.43, 1.91, 0.7, 31.2, 7.876, 1.1, 62.05, 0.496}, 
 {"GMB", "Africa", "Gambia", "2020-05-10", 20., 0., 0.429, 1., 0., 0., 8.276, 
  0., 0.177, 0.414, 0., 0., "", "", "", "", "", "", "", "", "", 45., 1230., 
  0.509, 0.019, 97., 0.04, 0.004, 226.1, "samples tested", "", "", "", "", 
  "", "", "", "", "", 78.7, 2.416664*^6, 207.566, 17.5, 2.339, 1.417, 
  1561.767, 10.1, 331.43, 1.91, 0.7, 31.2, 7.876, 1.1, 62.05, 0.496}, 
 {"GMB", "Africa", "Gambia", "2020-05-11", 22., 2., 0.714, 1., 0., 0., 9.103, 
  0.828, 0.296, 0.414, 0., 0., "", "", "", "", "", "", "", "", "", 79., 
  1309., 0.542, 0.033, 93., 0.038, 0.008, 130.3, "samples tested", "", "", 
  "", "", "", "", "", "", "", 78.7, 2.416664*^6, 207.566, 17.5, 2.339, 1.417, 
  1561.767, 10.1, 331.43, 1.91, 0.7, 31.2, 7.876, 1.1, 62.05, 0.496}, 
 {"GMB", "Africa", "Gambia", "2020-05-12", 22., 0., 0.714, 1., 0., 0., 9.103, 
  0., 0.296, 0.414, 0., 0., "", "", "", "", "", "", "", "", "", 24., 1333., 
  0.552, 0.01, 73., 0.03, 0.01, 102.2, "samples tested", "", "", "", "", "", 
  "", "", "", "", 78.7, 2.416664*^6, 207.566, 17.5, 2.339, 1.417, 1561.767, 
  10.1, 331.43, 1.91, 0.7, 31.2, 7.876, 1.1, 62.05, 0.496}, 
 {"GMB", "Africa", "Gambia", "2020-05-13", 23., 1., 0.857, 1., 0., 0., 9.517, 
  0.414, 0.355, 0.414, 0., 0., "", "", "", "", "", "", "", "", "", 11., 
  1344., 0.556, 0.005, 47., 0.019, 0.018, 54.8, "samples tested", "", "", "", 
  "", "", "", "", "", "", 78.7, 2.416664*^6, 207.566, 17.5, 2.339, 1.417, 
  1561.767, 10.1, 331.43, 1.91, 0.7, 31.2, 7.876, 1.1, 62.05, 0.496}, 
 {"GMB", "Africa", "Gambia", "2020-05-14", 23., 0., 0.714, 1., 0., 0., 9.517, 
  0., 0.296, 0.414, 0., 0., "", "", "", "", "", "", "", "", "", 96., 1440., 
  0.596, 0.04, 50., 0.021, 0.014, 70., "samples tested", "", "", "", "", "", 
  "", "", "", "", 78.7, 2.416664*^6, 207.566, 17.5, 2.339, 1.417, 1561.767, 
  10.1, 331.43, 1.91, 0.7, 31.2, 7.876, 1.1, 62.05, 0.496}, 
 {"GMB", "Africa", "Gambia", "2020-05-15", 23., 0., 0.429, 1., 0., 0., 9.517, 
  0., 0.177, 0.414, 0., 0., "", "", "", "", "", "", "", "", "", 14., 1454., 
  0.602, 0.006, 38., 0.016, 0.011, 88.6, "samples tested", "", "", "", "", 
  "", "", "", "", "", 78.7, 2.416664*^6, 207.566, 17.5, 2.339, 1.417, 
  1561.767, 10.1, 331.43, 1.91, 0.7, 31.2, 7.876, 1.1, 62.05, 0.496}, 
 {"GMB", "Africa", "Gambia", "2020-05-16", 23., 0., 0.429, 1., 0., 0., 9.517, 
  0., 0.177, 0.414, 0., 0., "", "", "", "", "", "", "", "", "", 22., 1476., 
  0.611, 0.009, 38., 0.016, 0.011, 88.6, "samples tested", "", "", "", "", 
  "", "", "", "", "", 78.7, 2.416664*^6, 207.566, 17.5, 2.339, 1.417, 
  1561.767, 10.1, 331.43, 1.91, 0.7, 31.2, 7.876, 1.1, 62.05, 0.496}, 
 {"GMB", "Africa", "Gambia", "2020-05-17", 23., 0., 0.429, 1., 0., 0., 9.517, 
  0., 0.177, 0.414, 0., 0., "", "", "", "", "", "", "", "", "", "", "", "", 
  "", 36., 0.015, 0.012, 83.9, "samples tested", "", "", "", "", "", "", "", 
  "", "", 78.7, 2.416664*^6, 207.566, 17.5, 2.339, 1.417, 1561.767, 10.1, 
  331.43, 1.91, 0.7, 31.2, 7.876, 1.1, 62.05, 0.496}, 
 {"GMB", "Africa", "Gambia", "2020-05-18", 24., 1., 0.286, 1., 0., 0., 9.931, 
  0.414, 0.118, 0.414, 0., 0., "", "", "", "", "", "", "", "", "", 19., 
  1495., 0.619, 0.008, 27., 0.011, 0.011, 94.4, "samples tested", "", "", "", 
  "", "", "", "", "", "", 77.78, 2.416664*^6, 207.566, 17.5, 2.339, 1.417, 
  1561.767, 10.1, 331.43, 1.91, 0.7, 31.2, 7.876, 1.1, 62.05, 0.496}, 
 {"GMB", "Africa", "Gambia", "2020-05-19", 24., 0., 0.286, 1., 0., 0., 9.931, 
  0., 0.118, 0.414, 0., 0., "", "", "", "", "", "", "", "", "", 9., 1504., 
  0.622, 0.004, 24., 0.01, 0.012, 83.9, "samples tested", "", "", "", "", "", 
  "", "", "", "", 77.78, 2.416664*^6, 207.566, 17.5, 2.339, 1.417, 1561.767, 
  10.1, 331.43, 1.91, 0.7, 31.2, 7.876, 1.1, 62.05, 0.496}, 
 {"GMB", "Africa", "Gambia", "2020-05-20", 24., 0., 0.143, 1., 0., 0., 9.931, 
  0., 0.059, 0.414, 0., 0., "", "", "", "", "", "", "", "", "", 12., 1516., 
  0.627, 0.005, 25., 0.01, 0.006, 174.8, "samples tested", "", "", "", "", 
  "", "", "", "", "", 77.78, 2.416664*^6, 207.566, 17.5, 2.339, 1.417, 
  1561.767, 10.1, 331.43, 1.91, 0.7, 31.2, 7.876, 1.1, 62.05, 0.496}, 
 {"GMB", "Africa", "Gambia", "2020-05-21", 24., 0., 0.143, 1., 0., 0., 9.931, 
  0., 0.059, 0.414, 0., 0., "", "", "", "", "", "", "", "", "", 124., 1640., 
  0.679, 0.051, 29., 0.012, 0.005, 202.8, "samples tested", "", "", "", "", 
  "", "", "", "", "", 77.78, 2.416664*^6, 207.566, 17.5, 2.339, 1.417, 
  1561.767, 10.1, 331.43, 1.91, 0.7, 31.2, 7.876, 1.1, 62.05, 0.496}, 
 {"GMB", "Africa", "Gambia", "2020-05-22", 25., 1., 0.286, 1., 0., 0., 
  10.345, 0.414, 0.118, 0.414, 0., 0., "", "", "", "", "", "", "", "", "", 
  "", "", "", "", 27., 0.011, 0.011, 94.4, "samples tested", "", "", "", "", 
  "", "", "", "", "", 77.78, 2.416664*^6, 207.566, 17.5, 2.339, 1.417, 
  1561.767, 10.1, 331.43, 1.91, 0.7, 31.2, 7.876, 1.1, 62.05, 0.496}, 
 {"GMB", "Africa", "Gambia", "2020-05-23", 25., 0., 0.286, 1., 0., 0., 
  10.345, 0., 0.118, 0.414, 0., 0., "", "", "", "", "", "", "", "", "", "", 
  "", "", "", 25., 0.01, 0.011, 87.4, "samples tested", "", "", "", "", "", 
  "", "", "", "", 77.78, 2.416664*^6, 207.566, 17.5, 2.339, 1.417, 1561.767, 
  10.1, 331.43, 1.91, 0.7, 31.2, 7.876, 1.1, 62.05, 0.496}, 
 {"GMB", "Africa", "Gambia", "2020-05-24", 25., 0., 0.286, 1., 0., 0., 
  10.345, 0., 0.118, 0.414, 0., 0., "", "", "", "", "", "", "", "", "", 17., 
  1657., 0.686, 0.007, 24., 0.01, 0.012, 83.9, "samples tested", "", "", "", 
  "", "", "", "", "", "", 77.78, 2.416664*^6, 207.566, 17.5, 2.339, 1.417, 
  1561.767, 10.1, 331.43, 1.91, 0.7, 31.2, 7.876, 1.1, 62.05, 0.496}, 
 {"GMB", "Africa", "Gambia", "2020-05-25", 25., 0., 0.143, 1., 0., 0., 
  10.345, 0., 0.059, 0.414, 0., 0., "", "", "", "", "", "", "", "", "", 53., 
  1710., 0.708, 0.022, 31., 0.013, 0.005, 216.8, "samples tested", "", "", 
  "", "", "", "", "", "", "", 77.78, 2.416664*^6, 207.566, 17.5, 2.339, 
  1.417, 1561.767, 10.1, 331.43, 1.91, 0.7, 31.2, 7.876, 1.1, 62.05, 0.496}, 
 {"GMB", "Africa", "Gambia", "2020-05-26", 25., 0., 0.143, 1., 0., 0., 
  10.345, 0., 0.059, 0.414, 0., 0., "", "", "", "", "", "", "", "", "", 20., 
  1730., 0.716, 0.008, 32., 0.013, 0.004, 223.8, "samples tested", "", "", 
  "", "", "", "", "", "", "", 77.78, 2.416664*^6, 207.566, 17.5, 2.339, 
  1.417, 1561.767, 10.1, 331.43, 1.91, 0.7, 31.2, 7.876, 1.1, 62.05, 0.496}, 
 {"GMB", "Africa", "Gambia", "2020-05-27", 25., 0., 0.143, 1., 0., 0., 
  10.345, 0., 0.059, 0.414, 0., 0., "", "", "", "", "", "", "", "", "", 19., 
  1749., 0.724, 0.008, 33., 0.014, 0.004, 230.8, "samples tested", "", "", 
  "", "", "", "", "", "", "", 77.78, 2.416664*^6, 207.566, 17.5, 2.339, 
  1.417, 1561.767, 10.1, 331.43, 1.91, 0.7, 31.2, 7.876, 1.1, 62.05, 0.496}, 
 {"GMB", "Africa", "Gambia", "2020-05-28", 25., 0., 0.143, 1., 0., 0., 
  10.345, 0., 0.059, 0.414, 0., 0., "", "", "", "", "", "", "", "", "", 7., 
  1756., 0.727, 0.003, 17., 0.007, 0.008, 118.9, "samples tested", "", "", 
  "", "", "", "", "", "", "", 77.78, 2.416664*^6, 207.566, 17.5, 2.339, 
  1.417, 1561.767, 10.1, 331.43, 1.91, 0.7, 31.2, 7.876, 1.1, 62.05, 0.496}, 
 {"GMB", "Africa", "Gambia", "2020-05-29", 25., 0., 0., 1., 0., 0., 10.345, 
  0., 0., 0.414, 0., 0., "", "", "", "", "", "", "", "", "", 31., 1787., 
  0.739, 0.013, 20., 0.008, 0., "", "samples tested", "", "", "", "", "", "", 
  "", "", "", 77.78, 2.416664*^6, 207.566, 17.5, 2.339, 1.417, 1561.767, 
  10.1, 331.43, 1.91, 0.7, 31.2, 7.876, 1.1, 62.05, 0.496}, 
 {"GMB", "Africa", "Gambia", "2020-05-30", 25., 0., 0., 1., 0., 0., 10.345, 
  0., 0., 0.414, 0., 0., "", "", "", "", "", "", "", "", "", "", "", "", "", 
  22., 0.009, 0., "", "samples tested", "", "", "", "", "", "", "", "", "", 
  77.78, 2.416664*^6, 207.566, 17.5, 2.339, 1.417, 1561.767, 10.1, 331.43, 
  1.91, 0.7, 31.2, 7.876, 1.1, 62.05, 0.496}, {"GMB", "Africa", "Gambia", 
  "2020-05-31", 25., 0., 0., 1., 0., 0., 10.345, 0., 0., 0.414, 0., 0., "", 
  "", "", "", "", "", "", "", "", 33., 1820., 0.753, 0.014, 23., 0.01, 0., 
  "", "samples tested", "", "", "", "", "", "", "", "", "", 77.78, 
  2.416664*^6, 207.566, 17.5, 2.339, 1.417, 1561.767, 10.1, 331.43, 1.91, 
  0.7, 31.2, 7.876, 1.1, 62.05, 0.496}, {"GMB", "Africa", "Gambia", 
  "2020-06-01", 25., 0., 0., 1., 0., 0., 10.345, 0., 0., 0.414, 0., 0., "", 
  "", "", "", "", "", "", "", "", 53., 1873., 0.775, 0.022, 23., 0.01, 0., 
  "", "samples tested", "", "", "", "", "", "", "", "", "", 77.78, 
  2.416664*^6, 207.566, 17.5, 2.339, 1.417, 1561.767, 10.1, 331.43, 1.91, 
  0.7, 31.2, 7.876, 1.1, 62.05, 0.496}, {"GMB", "Africa", "Gambia", 
  "2020-06-02", 25., 0., 0., 1., 0., 0., 10.345, 0., 0., 0.414, 0., 0., "", 
  "", "", "", "", "", "", "", "", 28., 1901., 0.787, 0.012, 24., 0.01, 0., 
  "", "samples tested", "", "", "", "", "", "", "", "", "", 77.78, 
  2.416664*^6, 207.566, 17.5, 2.339, 1.417, 1561.767, 10.1, 331.43, 1.91, 
  0.7, 31.2, 7.876, 1.1, 62.05, 0.496}, {"GMB", "Africa", "Gambia", 
  "2020-06-03", 26., 1., 0.143, 1., 0., 0., 10.759, 0.414, 0.059, 0.414, 0., 
  0., "", "", "", "", "", "", "", "", "", 6., 1907., 0.789, 0.002, 23., 0.01, 
  0.006, 160.8, "samples tested", "", "", "", "", "", "", "", "", "", 77.78, 
  2.416664*^6, 207.566, 17.5, 2.339, 1.417, 1561.767, 10.1, 331.43, 1.91, 
  0.7, 31.2, 7.876, 1.1, 62.05, 0.496}, {"GMB", "Africa", "Gambia", 
  "2020-06-04", 26., 0., 0.143, 1., 0., 0., 10.759, 0., 0.059, 0.414, 0., 0., 
  "", "", "", "", "", "", "", "", "", 16., 1923., 0.796, 0.007, 24., 0.01, 
  0.006, 167.8, "samples tested", "", "", "", "", "", "", "", "", "", 74.07, 
  2.416664*^6, 207.566, 17.5, 2.339, 1.417, 1561.767, 10.1, 331.43, 1.91, 
  0.7, 31.2, 7.876, 1.1, 62.05, 0.496}, {"GMB", "Africa", "Gambia", 
  "2020-06-05", 26., 0., 0.143, 1., 0., 0., 10.759, 0., 0.059, 0.414, 0., 0., 
  "", "", "", "", "", "", "", "", "", 18., 1941., 0.803, 0.007, 22., 0.009, 
  0.006, 153.8, "samples tested", "", "", "", "", "", "", "", "", "", 74.07, 
  2.416664*^6, 207.566, 17.5, 2.339, 1.417, 1561.767, 10.1, 331.43, 1.91, 
  0.7, 31.2, 7.876, 1.1, 62.05, 0.496}, {"GMB", "Africa", "Gambia", 
  "2020-06-06", 26., 0., 0.143, 1., 0., 0., 10.759, 0., 0.059, 0.414, 0., 0., 
  "", "", "", "", "", "", "", "", "", "", "", "", "", 23., 0.01, 0.006, 
  160.8, "samples tested", "", "", "", "", "", "", "", "", "", 74.07, 
  2.416664*^6, 207.566, 17.5, 2.339, 1.417, 1561.767, 10.1, 331.43, 1.91, 
  0.7, 31.2, 7.876, 1.1, 62.05, 0.496}, {"GMB", "Africa", "Gambia", 
  "2020-06-07", 26., 0., 0.143, 1., 0., 0., 10.759, 0., 0.059, 0.414, 0., 0., 
  "", "", "", "", "", "", "", "", "", 47., 1988., 0.823, 0.019, 24., 0.01, 
  0.006, 167.8, "samples tested", "", "", "", "", "", "", "", "", "", 74.07, 
  2.416664*^6, 207.566, 17.5, 2.339, 1.417, 1561.767, 10.1, 331.43, 1.91, 
  0.7, 31.2, 7.876, 1.1, 62.05, 0.496}, {"GMB", "Africa", "Gambia", 
  "2020-06-08", 28., 2., 0.429, 1., 0., 0., 11.586, 0.828, 0.177, 0.414, 0., 
  0., "", "", "", "", "", "", "", "", "", 16., 2004., 0.829, 0.007, 19., 
  0.008, 0.023, 44.3, "samples tested", "", "", "", "", "", "", "", "", "", 
  74.07, 2.416664*^6, 207.566, 17.5, 2.339, 1.417, 1561.767, 10.1, 331.43, 
  1.91, 0.7, 31.2, 7.876, 1.1, 62.05, 0.496}, {"GMB", "Africa", "Gambia", 
  "2020-06-09", 28., 0., 0.429, 1., 0., 0., 11.586, 0., 0.177, 0.414, 0., 0., 
  "", "", "", "", "", "", "", "", "", 22., 2026., 0.838, 0.009, 18., 0.007, 
  0.024, 42., "samples tested", "", "", "", "", "", "", "", "", "", 74.07, 
  2.416664*^6, 207.566, 17.5, 2.339, 1.417, 1561.767, 10.1, 331.43, 1.91, 
  0.7, 31.2, 7.876, 1.1, 62.05, 0.496}, {"GMB", "Africa", "Gambia", 
  "2020-06-10", 28., 0., 0.286, 1., 0., 0., 11.586, 0., 0.118, 0.414, 0., 0., 
  "", "", "", "", "", "", "", "", "", 35., 2061., 0.853, 0.014, 22., 0.009, 
  0.013, 76.9, "samples tested", "", "", "", "", "", "", "", "", "", 74.07, 
  2.416664*^6, 207.566, 17.5, 2.339, 1.417, 1561.767, 10.1, 331.43, 1.91, 
  0.7, 31.2, 7.876, 1.1, 62.05, 0.496}, {"GMB", "Africa", "Gambia", 
  "2020-06-11", 28., 0., 0.286, 1., 0., 0., 11.586, 0., 0.118, 0.414, 0., 0., 
  "", "", "", "", "", "", "", "", "", 25., 2086., 0.863, 0.01, 23., 0.01, 
  0.012, 80.4, "samples tested", "", "", "", "", "", "", "", "", "", 74.07, 
  2.416664*^6, 207.566, 17.5, 2.339, 1.417, 1561.767, 10.1, 331.43, 1.91, 
  0.7, 31.2, 7.876, 1.1, 62.05, 0.496}, {"GMB", "Africa", "Gambia", 
  "2020-06-12", 28., 0., 0.286, 1., 0., 0., 11.586, 0., 0.118, 0.414, 0., 0., 
  "", "", "", "", "", "", "", "", "", 25., 2111., 0.874, 0.01, 24., 0.01, 
  0.012, 83.9, "samples tested", "", "", "", "", "", "", "", "", "", 74.07, 
  2.416664*^6, 207.566, 17.5, 2.339, 1.417, 1561.767, 10.1, 331.43, 1.91, 
  0.7, 31.2, 7.876, 1.1, 62.05, 0.496}, {"GMB", "Africa", "Gambia", 
  "2020-06-13", 28., 0., 0.286, 1., 0., 0., 11.586, 0., 0.118, 0.414, 0., 0., 
  "", "", "", "", "", "", "", "", "", "", "", "", "", 29., 0.012, 0.01, 
  101.4, "samples tested", "", "", "", "", "", "", "", "", "", 74.07, 
  2.416664*^6, 207.566, 17.5, 2.339, 1.417, 1561.767, 10.1, 331.43, 1.91, 
  0.7, 31.2, 7.876, 1.1, 62.05, 0.496}, {"GMB", "Africa", "Gambia", 
  "2020-06-14", 28., 0., 0.286, 1., 0., 0., 11.586, 0., 0.118, 0.414, 0., 0., 
  "", "", "", "", "", "", "", "", "", 113., 2224., 0.92, 0.047, 34., 0.014, 
  0.008, 118.9, "samples tested", "", "", "", "", "", "", "", "", "", 74.07, 
  2.416664*^6, 207.566, 17.5, 2.339, 1.417, 1561.767, 10.1, 331.43, 1.91, 
  0.7, 31.2, 7.876, 1.1, 62.05, 0.496}, {"GMB", "Africa", "Gambia", 
  "2020-06-15", 30., 2., 0.286, 1., 0., 0., 12.414, 0.828, 0.118, 0.414, 0., 
  0., "", "", "", "", "", "", "", "", "", 33., 2257., 0.934, 0.014, 36., 
  0.015, 0.008, 125.9, "samples tested", "", "", "", "", "", "", "", "", "", 
  74.07, 2.416664*^6, 207.566, 17.5, 2.339, 1.417, 1561.767, 10.1, 331.43, 
  1.91, 0.7, 31.2, 7.876, 1.1, 62.05, 0.496}, {"GMB", "Africa", "Gambia", 
  "2020-06-16", 34., 4., 0.857, 1., 0., 0., 14.069, 1.655, 0.355, 0.414, 0., 
  0., "", "", "", "", "", "", "", "", "", 2., 2259., 0.935, 0.001, 33., 
  0.014, 0.026, 38.5, "samples tested", "", "", "", "", "", "", "", "", "", 
  74.07, 2.416664*^6, 207.566, 17.5, 2.339, 1.417, 1561.767, 10.1, 331.43, 
  1.91, 0.7, 31.2, 7.876, 1.1, 62.05, 0.496}, {"GMB", "Africa", "Gambia", 
  "2020-06-17", 34., 0., 0.857, 1., 0., 0., 14.069, 0., 0.355, 0.414, 0., 0., 
  "", "", "", "", "", "", "", "", "", 53., 2312., 0.957, 0.022, 36., 0.015, 
  0.024, 42., "samples tested", "", "", "", "", "", "", "", "", "", 74.07, 
  2.416664*^6, 207.566, 17.5, 2.339, 1.417, 1561.767, 10.1, 331.43, 1.91, 
  0.7, 31.2, 7.876, 1.1, 62.05, 0.496}, {"GMB", "Africa", "Gambia", 
  "2020-06-18", 36., 2., 1.143, 1., 0., 0., 14.897, 0.828, 0.473, 0.414, 0., 
  0., "", "", "", "", "", "", "", "", "", 94., 2406., 0.996, 0.039, 46., 
  0.019, 0.025, 40.2, "samples tested", "", "", "", "", "", "", "", "", "", 
  74.07, 2.416664*^6, 207.566, 17.5, 2.339, 1.417, 1561.767, 10.1, 331.43, 
  1.91, 0.7, 31.2, 7.876, 1.1, 62.05, 0.496}, {"GMB", "Africa", "Gambia", 
  "2020-06-19", 36., 0., 1.143, 1., 0., 0., 14.897, 0., 0.473, 0.414, 0., 0., 
  "", "", "", "", "", "", "", "", "", 129., 2535., 1.049, 0.053, 61., 0.025, 
  0.019, 53.4, "samples tested", "", "", "", "", "", "", "", "", "", 74.07, 
  2.416664*^6, 207.566, 17.5, 2.339, 1.417, 1561.767, 10.1, 331.43, 1.91, 
  0.7, 31.2, 7.876, 1.1, 62.05, 0.496}, {"GMB", "Africa", "Gambia", 
  "2020-06-20", 37., 1., 1.286, 2., 1., 0.143, 15.31, 0.414, 0.532, 0.828, 
  0.414, 0.059, "", "", "", "", "", "", "", "", "", "", "", "", "", 57., 
  0.024, 0.023, 44.3, "samples tested", "", "", "", "", "", "", "", "", "", 
  74.07, 2.416664*^6, 207.566, 17.5, 2.339, 1.417, 1561.767, 10.1, 331.43, 
  1.91, 0.7, 31.2, 7.876, 1.1, 62.05, 0.496}, {"GMB", "Africa", "Gambia", 
  "2020-06-21", 37., 0., 1.286, 2., 0., 0.143, 15.31, 0., 0.532, 0.828, 0., 
  0.059, "", "", "", "", "", "", "", "", "", 62., 2597., 1.075, 0.026, 53., 
  0.022, 0.024, 41.2, "samples tested", "", "", "", "", "", "", "", "", "", 
  74.07, 2.416664*^6, 207.566, 17.5, 2.339, 1.417, 1561.767, 10.1, 331.43, 
  1.91, 0.7, 31.2, 7.876, 1.1, 62.05, 0.496}, {"GMB", "Africa", "Gambia", 
  "2020-06-22", 41., 4., 1.571, 2., 0., 0.143, 16.966, 1.655, 0.65, 0.828, 
  0., 0.059, "", "", "", "", "", "", "", "", "", 65., 2662., 1.102, 0.027, 
  58., 0.024, 0.027, 36.9, "samples tested", "", "", "", "", "", "", "", "", 
  "", 74.07, 2.416664*^6, 207.566, 17.5, 2.339, 1.417, 1561.767, 10.1, 
  331.43, 1.91, 0.7, 31.2, 7.876, 1.1, 62.05, 0.496}, 
 {"GMB", "Africa", "Gambia", "2020-06-23", 42., 1., 1.143, 2., 0., 0.143, 
  17.379, 0.414, 0.473, 0.828, 0., 0.059, "", "", "", "", "", "", "", "", "", 
  43., 2705., 1.119, 0.018, 64., 0.026, 0.018, 56., "samples tested", "", "", 
  "", "", "", "", "", "", "", 74.07, 2.416664*^6, 207.566, 17.5, 2.339, 
  1.417, 1561.767, 10.1, 331.43, 1.91, 0.7, 31.2, 7.876, 1.1, 62.05, 0.496}, 
 {"GMB", "Africa", "Gambia", "2020-06-24", 42., 0., 1.143, 2., 0., 0.143, 
  17.379, 0., 0.473, 0.828, 0., 0.059, "", "", "", "", "", "", "", "", "", 
  38., 2743., 1.135, 0.016, 62., 0.026, 0.018, 54.2, "samples tested", "", 
  "", "", "", "", "", "", "", "", 74.07, 2.416664*^6, 207.566, 17.5, 2.339, 
  1.417, 1561.767, 10.1, 331.43, 1.91, 0.7, 31.2, 7.876, 1.1, 62.05, 0.496}, 
 {"GMB", "Africa", "Gambia", "2020-06-25", 43., 1., 1., 2., 0., 0.143, 
  17.793, 0.414, 0.414, 0.828, 0., 0.059, "", "", "", "", "", "", "", "", "", 
  140., 2883., 1.193, 0.058, 68., 0.028, 0.015, 68., "samples tested", "", 
  "", "", "", "", "", "", "", "", 70.37, 2.416664*^6, 207.566, 17.5, 2.339, 
  1.417, 1561.767, 10.1, 331.43, 1.91, 0.7, 31.2, 7.876, 1.1, 62.05, 0.496}, 
 {"GMB", "Africa", "Gambia", "2020-06-26", 43., 0., 1., 2., 0., 0.143, 
  17.793, 0., 0.414, 0.828, 0., 0.059, "", "", "", "", "", "", "", "", "", 
  82., 2965., 1.227, 0.034, 61., 0.025, 0.016, 61., "samples tested", "", "", 
  "", "", "", "", "", "", "", 70.37, 2.416664*^6, 207.566, 17.5, 2.339, 
  1.417, 1561.767, 10.1, 331.43, 1.91, 0.7, 31.2, 7.876, 1.1, 62.05, 0.496}, 
 {"GMB", "Africa", "Gambia", "2020-06-27", 44., 1., 1., 2., 0., 0., 18.207, 
  0.414, 0.414, 0.828, 0., 0., "", "", "", "", "", "", "", "", "", "", "", 
  "", "", 61., 0.025, 0.016, 61., "samples tested", "", "", "", "", "", "", 
  "", "", "", 70.37, 2.416664*^6, 207.566, 17.5, 2.339, 1.417, 1561.767, 
  10.1, 331.43, 1.91, 0.7, 31.2, 7.876, 1.1, 62.05, 0.496}, 
 {"GMB", "Africa", "Gambia", "2020-06-28", 45., 1., 1.143, 2., 0., 0., 
  18.621, 0.414, 0.473, 0.828, 0., 0., "", "", "", "", "", "", "", "", "", 
  58., 3023., 1.251, 0.024, 61., 0.025, 0.019, 53.4, "samples tested", "", 
  "", "", "", "", "", "", "", "", 70.37, 2.416664*^6, 207.566, 17.5, 2.339, 
  1.417, 1561.767, 10.1, 331.43, 1.91, 0.7, 31.2, 7.876, 1.1, 62.05, 0.496}, 
 {"GMB", "Africa", "Gambia", "2020-06-29", 47., 2., 0.857, 2., 0., 0., 
  19.448, 0.828, 0.355, 0.828, 0., 0., "", "", "", "", "", "", "", "", "", 
  67., 3090., 1.279, 0.028, 61., 0.025, 0.014, 71.2, "samples tested", "", 
  "", "", "", "", "", "", "", "", 68.98, 2.416664*^6, 207.566, 17.5, 2.339, 
  1.417, 1561.767, 10.1, 331.43, 1.91, 0.7, 31.2, 7.876, 1.1, 62.05, 0.496}, 
 {"GMB", "Africa", "Gambia", "2020-06-30", 49., 2., 1., 2., 0., 0., 20.276, 
  0.828, 0.414, 0.828, 0., 0., "", "", "", "", "", "", "", "", "", 23., 
  3113., 1.288, 0.01, 58., 0.024, 0.017, 58., "samples tested", "", "", "", 
  "", "", "", "", "", "", 68.98, 2.416664*^6, 207.566, 17.5, 2.339, 1.417, 
  1561.767, 10.1, 331.43, 1.91, 0.7, 31.2, 7.876, 1.1, 62.05, 0.496}, 
 {"GMB", "Africa", "Gambia", "2020-07-01", 49., 0., 1., 2., 0., 0., 20.276, 
  0., 0.414, 0.828, 0., 0., "", "", "", "", "", "", "", "", "", 30., 3143., 
  1.301, 0.012, 57., 0.024, 0.018, 57., "samples tested", "", "", "", "", "", 
  "", "", "", "", 68.98, 2.416664*^6, 207.566, 17.5, 2.339, 1.417, 1561.767, 
  10.1, 331.43, 1.91, 0.7, 31.2, 7.876, 1.1, 62.05, 0.496}, 
 {"GMB", "Africa", "Gambia", "2020-07-02", 55., 6., 1.714, 2., 0., 0., 
  22.759, 2.483, 0.709, 0.828, 0., 0., "", "", "", "", "", "", "", "", "", 
  17., 3160., 1.308, 0.007, 40., 0.017, 0.043, 23.3, "samples tested", "", 
  "", "", "", "", "", "", "", "", 68.98, 2.416664*^6, 207.566, 17.5, 2.339, 
  1.417, 1561.767, 10.1, 331.43, 1.91, 0.7, 31.2, 7.876, 1.1, 62.05, 0.496}, 
 {"GMB", "Africa", "Gambia", "2020-07-03", 55., 0., 1.714, 2., 0., 0., 
  22.759, 0., 0.709, 0.828, 0., 0., "", "", "", "", "", "", "", "", "", 20., 
  3180., 1.316, 0.008, 31., 0.013, 0.055, 18.1, "samples tested", "", "", "", 
  "", "", "", "", "", "", 68.98, 2.416664*^6, 207.566, 17.5, 2.339, 1.417, 
  1561.767, 10.1, 331.43, 1.91, 0.7, 31.2, 7.876, 1.1, 62.05, 0.496}, 
 {"GMB", "Africa", "Gambia", "2020-07-04", 57., 2., 1.857, 2., 0., 0., 
  23.586, 0.828, 0.768, 0.828, 0., 0., "", "", "", "", "", "", "", "", "", 
  "", "", "", "", 39., 0.016, 0.048, 21., "samples tested", "", "", "", "", 
  "", "", "", "", "", 68.98, 2.416664*^6, 207.566, 17.5, 2.339, 1.417, 
  1561.767, 10.1, 331.43, 1.91, 0.7, 31.2, 7.876, 1.1, 62.05, 0.496}, 
 {"GMB", "Africa", "Gambia", "2020-07-05", 57., 0., 1.714, 2., 0., 0., 
  23.586, 0., 0.709, 0.828, 0., 0., "", "", "", "", "", "", "", "", "", 179., 
  3359., 1.39, 0.074, 48., 0.02, 0.036, 28., "samples tested", "", "", "", 
  "", "", "", "", "", "", 68.98, 2.416664*^6, 207.566, 17.5, 2.339, 1.417, 
  1561.767, 10.1, 331.43, 1.91, 0.7, 31.2, 7.876, 1.1, 62.05, 0.496}, 
 {"GMB", "Africa", "Gambia", "2020-07-06", 61., 4., 2., 3., 1., 0.143, 
  25.241, 1.655, 0.828, 1.241, 0.414, 0.059, "", "", "", "", "", "", "", "", 
  "", "", "", "", "", 44., 0.018, 0.045, 22., "samples tested", "", "", "", 
  "", "", "", "", "", "", 68.98, 2.416664*^6, 207.566, 17.5, 2.339, 1.417, 
  1561.767, 10.1, 331.43, 1.91, 0.7, 31.2, 7.876, 1.1, 62.05, 0.496}, 
 {"GMB", "Africa", "Gambia", "2020-07-07", 61., 0., 1.714, 3., 0., 0.143, 
  25.241, 0., 0.709, 1.241, 0., 0.059, "", "", "", "", "", "", "", "", "", 
  81., 3440., 1.423, 0.034, 47., 0.019, 0.036, 27.4, "samples tested", "", 
  "", "", "", "", "", "", "", "", 68.98, 2.416664*^6, 207.566, 17.5, 2.339, 
  1.417, 1561.767, 10.1, 331.43, 1.91, 0.7, 31.2, 7.876, 1.1, 62.05, 0.496}, 
 {"GMB", "Africa", "Gambia", "2020-07-08", 61., 0., 1.714, 3., 0., 0.143, 
  25.241, 0., 0.709, 1.241, 0., 0.059, "", "", "", "", "", "", "", "", "", 
  151., 3591., 1.486, 0.062, 64., 0.026, 0.027, 37.3, "samples tested", "", 
  "", "", "", "", "", "", "", "", 68.98, 2.416664*^6, 207.566, 17.5, 2.339, 
  1.417, 1561.767, 10.1, 331.43, 1.91, 0.7, 31.2, 7.876, 1.1, 62.05, 0.496}, 
 {"GMB", "Africa", "Gambia", "2020-07-09", 63., 2., 1.143, 3., 0., 0.143, 
  26.069, 0.828, 0.473, 1.241, 0., 0.059, "", "", "", "", "", "", "", "", "", 
  "", "", "", "", 67., 0.028, 0.017, 58.6, "samples tested", "", "", "", "", 
  "", "", "", "", "", 68.98, 2.416664*^6, 207.566, 17.5, 2.339, 1.417, 
  1561.767, 10.1, 331.43, 1.91, 0.7, 31.2, 7.876, 1.1, 62.05, 0.496}, 
 {"GMB", "Africa", "Gambia", "2020-07-10", 64., 1., 1.286, 3., 0., 0.143, 
  26.483, 0.414, 0.532, 1.241, 0., 0.059, "", "", "", "", "", "", "", "", "", 
  "", "", "", "", 69., 0.029, 0.019, 53.7, "samples tested", "", "", "", "", 
  "", "", "", "", "", 68.98, 2.416664*^6, 207.566, 17.5, 2.339, 1.417, 
  1561.767, 10.1, 331.43, 1.91, 0.7, 31.2, 7.876, 1.1, 62.05, 0.496}, 
 {"GMB", "Africa", "Gambia", "2020-07-11", 64., 0., 1., 3., 0., 0.143, 
  26.483, 0., 0.414, 1.241, 0., 0.059, "", "", "", "", "", "", "", "", "", 
  "", "", "", "", 62., 0.026, 0.016, 62., "samples tested", "", "", "", "", 
  "", "", "", "", "", 68.98, 2.416664*^6, 207.566, 17.5, 2.339, 1.417, 
  1561.767, 10.1, 331.43, 1.91, 0.7, 31.2, 7.876, 1.1, 62.05, 0.496}, 
 {"GMB", "Africa", "Gambia", "2020-07-12", 64., 0., 1., 3., 0., 0.143, 
  26.483, 0., 0.414, 1.241, 0., 0.059, "", "", "", "", "", "", "", "", "", 
  "", "", "", "", 55., 0.023, 0.018, 55., "samples tested", "", "", "", "", 
  "", "", "", "", "", 68.98, 2.416664*^6, 207.566, 17.5, 2.339, 1.417, 
  1561.767, 10.1, 331.43, 1.91, 0.7, 31.2, 7.876, 1.1, 62.05, 0.496}, 
 {"GMB", "Africa", "Gambia", "2020-07-13", 64., 0., 0.429, 3., 0., 0., 
  26.483, 0., 0.177, 1.241, 0., 0., "", "", "", "", "", "", "", "", "", "", 
  "", "", "", 54., 0.022, 0.008, 125.9, "samples tested", "", "", "", "", "", 
  "", "", "", "", 68.98, 2.416664*^6, 207.566, 17.5, 2.339, 1.417, 1561.767, 
  10.1, 331.43, 1.91, 0.7, 31.2, 7.876, 1.1, 62.05, 0.496}, 
 {"GMB", "Africa", "Gambia", "2020-07-14", 64., 0., 0.429, 3., 0., 0., 
  26.483, 0., 0.177, 1.241, 0., 0., "", "", "", "", "", "", "", "", "", "", 
  "", "", "", 54., 0.022, 0.008, 125.9, "samples tested", "", "", "", "", "", 
  "", "", "", "", 68.98, 2.416664*^6, 207.566, 17.5, 2.339, 1.417, 1561.767, 
  10.1, 331.43, 1.91, 0.7, 31.2, 7.876, 1.1, 62.05, 0.496}, 
 {"GMB", "Africa", "Gambia", "2020-07-15", 64., 0., 0.429, 3., 0., 0., 
  26.483, 0., 0.177, 1.241, 0., 0., "", "", "", "", "", "", "", "", "", 263., 
  3854., 1.595, 0.109, 38., 0.016, 0.011, 88.6, "samples tested", "", "", "", 
  "", "", "", "", "", "", 68.98, 2.416664*^6, 207.566, 17.5, 2.339, 1.417, 
  1561.767, 10.1, 331.43, 1.91, 0.7, 31.2, 7.876, 1.1, 62.05, 0.496}, 
 {"GMB", "Africa", "Gambia", "2020-07-16", 78., 14., 2.143, 3., 0., 0., 
  32.276, 5.793, 0.887, 1.241, 0., 0., "", "", "", "", "", "", "", "", "", 
  108., 3962., 1.639, 0.045, 48., 0.02, 0.045, 22.4, "samples tested", "", 
  "", "", "", "", "", "", "", "", 68.98, 2.416664*^6, 207.566, 17.5, 2.339, 
  1.417, 1561.767, 10.1, 331.43, 1.91, 0.7, 31.2, 7.876, 1.1, 62.05, 0.496}, 
 {"GMB", "Africa", "Gambia", "2020-07-17", 78., 0., 2., 3., 0., 0., 32.276, 
  0., 0.828, 1.241, 0., 0., "", "", "", "", "", "", "", "", "", "", "", "", 
  "", 57., 0.024, 0.035, 28.5, "samples tested", "", "", "", "", "", "", "", 
  "", "", 68.98, 2.416664*^6, 207.566, 17.5, 2.339, 1.417, 1561.767, 10.1, 
  331.43, 1.91, 0.7, 31.2, 7.876, 1.1, 62.05, 0.496}, 
 {"GMB", "Africa", "Gambia", "2020-07-18", 93., 15., 4.143, 4., 1., 0.143, 
  38.483, 6.207, 1.714, 1.655, 0.414, 0.059, "", "", "", "", "", "", "", "", 
  "", 203., 4165., 1.723, 0.084, 66., 0.027, 0.063, 15.9, "samples tested", 
  "", "", "", "", "", "", "", "", "", 68.98, 2.416664*^6, 207.566, 17.5, 
  2.339, 1.417, 1561.767, 10.1, 331.43, 1.91, 0.7, 31.2, 7.876, 1.1, 62.05, 
  0.496}, {"GMB", "Africa", "Gambia", "2020-07-19", 93., 0., 4.143, 4., 0., 
  0.143, 38.483, 0., 1.714, 1.655, 0., 0.059, "", "", "", "", "", "", "", "", 
  "", "", "", "", "", 71., 0.029, 0.058, 17.1, "samples tested", "", "", "", 
  "", "", "", "", "", "", 68.98, 2.416664*^6, 207.566, 17.5, 2.339, 1.417, 
  1561.767, 10.1, 331.43, 1.91, 0.7, 31.2, 7.876, 1.1, 62.05, 0.496}, 
 {"GMB", "Africa", "Gambia", "2020-07-20", 112., 19., 6.857, 4., 0., 0.143, 
  46.345, 7.862, 2.837, 1.655, 0., 0.059, "", "", "", "", "", "", "", "", "", 
  153., 4318., 1.787, 0.063, 77., 0.032, 0.089, 11.2, "samples tested", "", 
  "", "", "", "", "", "", "", "", 68.98, 2.416664*^6, 207.566, 17.5, 2.339, 
  1.417, 1561.767, 10.1, 331.43, 1.91, 0.7, 31.2, 7.876, 1.1, 62.05, 0.496}, 
 {"GMB", "Africa", "Gambia", "2020-07-21", 112., 0., 6.857, 4., 0., 0.143, 
  46.345, 0., 2.837, 1.655, 0., 0.059, 1.49, "", "", "", "", "", "", "", "", 
  64., 4382., 1.813, 0.026, 81., 0.034, 0.085, 11.8, "samples tested", "", 
  "", "", "", "", "", "", "", "", 68.98, 2.416664*^6, 207.566, 17.5, 2.339, 
  1.417, 1561.767, 10.1, 331.43, 1.91, 0.7, 31.2, 7.876, 1.1, 62.05, 0.496}, 
 {"GMB", "Africa", "Gambia", "2020-07-22", 146., 34., 11.714, 5., 1., 0.286, 
  60.414, 14.069, 4.847, 2.069, 0.414, 0.118, 1.49, "", "", "", "", "", "", 
  "", "", 149., 4531., 1.875, 0.062, 97., 0.04, 0.121, 8.3, "samples tested", 
  "", "", "", "", "", "", "", "", "", 41.2, 2.416664*^6, 207.566, 17.5, 
  2.339, 1.417, 1561.767, 10.1, 331.43, 1.91, 0.7, 31.2, 7.876, 1.1, 62.05, 
  0.496}, {"GMB", "Africa", "Gambia", "2020-07-23", 170., 24., 13.143, 5., 
  0., 0.286, 70.345, 9.931, 5.438, 2.069, 0., 0.118, 1.49, "", "", "", "", 
  "", "", "", "", 266., 4797., 1.985, 0.11, 119., 0.049, 0.11, 9.1, 
  "samples tested", "", "", "", "", "", "", "", "", "", 41.2, 2.416664*^6, 
  207.566, 17.5, 2.339, 1.417, 1561.767, 10.1, 331.43, 1.91, 0.7, 31.2, 
  7.876, 1.1, 62.05, 0.496}, {"GMB", "Africa", "Gambia", "2020-07-24", 216., 
  46., 19.714, 6., 1., 0.429, 89.379, 19.035, 8.158, 2.483, 0.414, 0.177, 
  1.49, "", "", "", "", "", "", "", "", 301., 5098., 2.11, 0.125, 148., 
  0.061, 0.133, 7.5, "samples tested", "", "", "", "", "", "", "", "", "", 
  41.2, 2.416664*^6, 207.566, 17.5, 2.339, 1.417, 1561.767, 10.1, 331.43, 
  1.91, 0.7, 31.2, 7.876, 1.1, 62.05, 0.496}, {"GMB", "Africa", "Gambia", 
  "2020-07-25", 277., 61., 26.286, 6., 0., 0.286, 114.621, 25.241, 10.877, 
  2.483, 0., 0.118, 1.49, "", "", "", "", "", "", "", "", "", "", "", "", 
  149., 0.062, 0.176, 5.7, "samples tested", "", "", "", "", "", "", "", "", 
  "", 41.2, 2.416664*^6, 207.566, 17.5, 2.339, 1.417, 1561.767, 10.1, 331.43, 
  1.91, 0.7, 31.2, 7.876, 1.1, 62.05, 0.496}, {"GMB", "Africa", "Gambia", 
  "2020-07-26", 277., 0., 26.286, 6., 0., 0.286, 114.621, 0., 10.877, 2.483, 
  0., 0.118, 1.48, "", "", "", "", "", "", "", "", 224., 5322., 2.202, 0.093, 
  154., 0.064, 0.171, 5.9, "samples tested", "", "", "", "", "", "", "", "", 
  "", 41.2, 2.416664*^6, 207.566, 17.5, 2.339, 1.417, 1561.767, 10.1, 331.43, 
  1.91, 0.7, 31.2, 7.876, 1.1, 62.05, 0.496}, {"GMB", "Africa", "Gambia", 
  "2020-07-27", 326., 49., 30.571, 8., 2., 0.571, 134.897, 20.276, 12.65, 
  3.31, 0.828, 0.236, 1.47, "", "", "", "", "", "", "", "", "", "", "", "", 
  168., 0.07, 0.182, 5.5, "samples tested", "", "", "", "", "", "", "", "", 
  "", 41.2, 2.416664*^6, 207.566, 17.5, 2.339, 1.417, 1561.767, 10.1, 331.43, 
  1.91, 0.7, 31.2, 7.876, 1.1, 62.05, 0.496}, {"GMB", "Africa", "Gambia", 
  "2020-07-28", 326., 0., 30.571, 8., 0., 0.571, 134.897, 0., 12.65, 3.31, 
  0., 0.236, 1.46, "", "", "", "", "", "", "", "", 344., 5666., 2.345, 0.142, 
  183., 0.076, 0.167, 6., "samples tested", "", "", "", "", "", "", "", "", 
  "", 41.2, 2.416664*^6, 207.566, 17.5, 2.339, 1.417, 1561.767, 10.1, 331.43, 
  1.91, 0.7, 31.2, 7.876, 1.1, 62.05, 0.496}, {"GMB", "Africa", "Gambia", 
  "2020-07-29", 326., 0., 25.714, 8., 0., 0.429, 134.897, 0., 10.64, 3.31, 
  0., 0.177, 1.46, "", "", "", "", "", "", "", "", 434., 6100., 2.524, 0.18, 
  224., 0.093, 0.115, 8.7, "samples tested", "", "", "", "", "", "", "", "", 
  "", 41.2, 2.416664*^6, 207.566, 17.5, 2.339, 1.417, 1561.767, 10.1, 331.43, 
  1.91, 0.7, 31.2, 7.876, 1.1, 62.05, 0.496}, {"GMB", "Africa", "Gambia", 
  "2020-07-30", 403., 77., 33.286, 8., 0., 0.429, 166.759, 31.862, 13.773, 
  3.31, 0., 0.177, 1.47, "", "", "", "", "", "", "", "", "", "", "", "", 
  213., 0.088, 0.156, 6.4, "samples tested", "", "", "", "", "", "", "", "", 
  "", 41.2, 2.416664*^6, 207.566, 17.5, 2.339, 1.417, 1561.767, 10.1, 331.43, 
  1.91, 0.7, 31.2, 7.876, 1.1, 62.05, 0.496}, {"GMB", "Africa", "Gambia", 
  "2020-07-31", 498., 95., 40.286, 9., 1., 0.429, 206.069, 39.31, 16.67, 
  3.724, 0.414, 0.177, 1.46, "", "", "", "", "", "", "", "", "", "", "", "", 
  196., 0.081, 0.206, 4.9, "samples tested", "", "", "", "", "", "", "", "", 
  "", 41.2, 2.416664*^6, 207.566, 17.5, 2.339, 1.417, 1561.767, 10.1, 331.43, 
  1.91, 0.7, 31.2, 7.876, 1.1, 62.05, 0.496}, {"GMB", "Africa", "Gambia", 
  "2020-08-01", 498., 0., 31.571, 9., 0., 0.429, 206.069, 0., 13.064, 3.724, 
  0., 0.177, 1.45, "", "", "", "", "", "", "", "", "", "", "", "", 207., 
  0.086, 0.153, 6.6, "samples tested", "", "", "", "", "", "", "", "", "", 
  41.2, 2.416664*^6, 207.566, 17.5, 2.339, 1.417, 1561.767, 10.1, 331.43, 
  1.91, 0.7, 31.2, 7.876, 1.1, 62.05, 0.496}, {"GMB", "Africa", "Gambia", 
  "2020-08-02", 498., 0., 31.571, 9., 0., 0.429, 206.069, 0., 13.064, 3.724, 
  0., 0.177, 1.45, "", "", "", "", "", "", "", "", 747., 6847., 2.833, 0.309, 
  218., 0.09, 0.145, 6.9, "samples tested", "", "", "", "", "", "", "", "", 
  "", 41.2, 2.416664*^6, 207.566, 17.5, 2.339, 1.417, 1561.767, 10.1, 331.43, 
  1.91, 0.7, 31.2, 7.876, 1.1, 62.05, 0.496}, {"GMB", "Africa", "Gambia", 
  "2020-08-03", 498., 0., 24.571, 9., 0., 0.143, 206.069, 0., 10.167, 3.724, 
  0., 0.059, 1.45, "", "", "", "", "", "", "", "", 324., 7171., 2.967, 0.134, 
  240., 0.099, 0.102, 9.8, "samples tested", "", "", "", "", "", "", "", "", 
  "", 41.2, 2.416664*^6, 207.566, 17.5, 2.339, 1.417, 1561.767, 10.1, 331.43, 
  1.91, 0.7, 31.2, 7.876, 1.1, 62.05, 0.496}, {"GMB", "Africa", "Gambia", 
  "2020-08-04", 671., 173., 49.286, 14., 5., 0.857, 277.655, 71.586, 20.394, 
  5.793, 2.069, 0.355, 1.45, "", "", "", "", "", "", "", "", 375., 7546., 
  3.122, 0.155, 269., 0.111, 0.183, 5.5, "samples tested", "", "", "", "", 
  "", "", "", "", "", 41.2, 2.416664*^6, 207.566, 17.5, 2.339, 1.417, 
  1561.767, 10.1, 331.43, 1.91, 0.7, 31.2, 7.876, 1.1, 62.05, 0.496}, 
 {"GMB", "Africa", "Gambia", "2020-08-05", 799., 128., 67.571, 16., 2., 
  1.143, 330.621, 52.966, 27.961, 6.621, 0.828, 0.473, 1.44, "", "", "", "", 
  "", "", "", "", 360., 7906., 3.271, 0.149, 258., 0.107, 0.262, 3.8, 
  "samples tested", "", "", "", "", "", "", "", "", "", 41.2, 2.416664*^6, 
  207.566, 17.5, 2.339, 1.417, 1561.767, 10.1, 331.43, 1.91, 0.7, 31.2, 
  7.876, 1.1, 62.05, 0.496}, {"GMB", "Africa", "Gambia", "2020-08-06", 935., 
  136., 76., 16., 0., 1.143, 386.897, 56.276, 31.448, 6.621, 0., 0.473, 1.42, 
  "", "", "", "", "", "", "", "", "", "", "", "", 257., 0.106, 0.296, 3.4, 
  "samples tested", "", "", "", "", "", "", "", "", "", 83.33, 2.416664*^6, 
  207.566, 17.5, 2.339, 1.417, 1561.767, 10.1, 331.43, 1.91, 0.7, 31.2, 
  7.876, 1.1, 62.05, 0.496}, {"GMB", "Africa", "Gambia", "2020-08-07", 1090., 
  155., 84.571, 19., 3., 1.429, 451.035, 64.138, 34.995, 7.862, 1.241, 0.591, 
  1.4, "", "", "", "", "", "", "", "", 354., 8260., 3.418, 0.146, 255., 
  0.106, 0.332, 3., "samples tested", "", "", "", "", "", "", "", "", "", 
  83.33, 2.416664*^6, 207.566, 17.5, 2.339, 1.417, 1561.767, 10.1, 331.43, 
  1.91, 0.7, 31.2, 7.876, 1.1, 62.05, 0.496}, {"GMB", "Africa", "Gambia", 
  "2020-08-08", 1090., 0., 84.571, 19., 0., 1.429, 451.035, 0., 34.995, 
  7.862, 0., 0.591, 1.37, "", "", "", "", "", "", "", "", 301., 8561., 3.542, 
  0.125, 272., 0.113, 0.311, 3.2, "samples tested", "", "", "", "", "", "", 
  "", "", "", 83.33, 2.416664*^6, 207.566, 17.5, 2.339, 1.417, 1561.767, 
  10.1, 331.43, 1.91, 0.7, 31.2, 7.876, 1.1, 62.05, 0.496}, 
 {"GMB", "Africa", "Gambia", "2020-08-09", 1235., 145., 105.286, 23., 4., 2., 
  511.035, 60., 43.567, 9.517, 1.655, 0.828, 1.35, "", "", "", "", "", "", 
  "", "", 350., 8911., 3.687, 0.145, 295., 0.122, 0.357, 2.8, 
  "samples tested", "", "", "", "", "", "", "", "", "", 83.33, 2.416664*^6, 
  207.566, 17.5, 2.339, 1.417, 1561.767, 10.1, 331.43, 1.91, 0.7, 31.2, 
  7.876, 1.1, 62.05, 0.496}, {"GMB", "Africa", "Gambia", "2020-08-10", 1235., 
  0., 105.286, 23., 0., 2., 511.035, 0., 43.567, 9.517, 0., 0.828, 1.33, "", 
  "", "", "", "", "", "", "", "", "", "", "", 262., 0.108, 0.402, 2.5, 
  "samples tested", "", "", "", "", "", "", "", "", "", 83.33, 2.416664*^6, 
  207.566, 17.5, 2.339, 1.417, 1561.767, 10.1, 331.43, 1.91, 0.7, 31.2, 
  7.876, 1.1, 62.05, 0.496}, {"GMB", "Africa", "Gambia", "2020-08-11", 1346., 
  111., 96.429, 32., 9., 2.571, 556.966, 45.931, 39.902, 13.241, 3.724, 
  1.064, 1.31, "", "", "", "", "", "", "", "", 184., 9095., 3.763, 0.076, 
  221., 0.091, 0.436, 2.3, "samples tested", "", "", "", "", "", "", "", "", 
  "", 83.33, 2.416664*^6, 207.566, 17.5, 2.339, 1.417, 1561.767, 10.1, 
  331.43, 1.91, 0.7, 31.2, 7.876, 1.1, 62.05, 0.496}, 
 {"GMB", "Africa", "Gambia", "2020-08-12", 1477., 131., 96.857, 33., 1., 
  2.429, 611.173, 54.207, 40.079, 13.655, 0.414, 1.005, 1.29, "", "", "", "", 
  "", "", "", "", 139., 9234., 3.821, 0.058, 190., 0.079, 0.51, 2., 
  "samples tested", "", "", "", "", "", "", "", "", "", 83.33, 2.416664*^6, 
  207.566, 17.5, 2.339, 1.417, 1561.767, 10.1, 331.43, 1.91, 0.7, 31.2, 
  7.876, 1.1, 62.05, 0.496}, {"GMB", "Africa", "Gambia", "2020-08-13", 1556., 
  79., 88.714, 43., 10., 3.857, 643.863, 32.69, 36.709, 17.793, 4.138, 1.596, 
  1.27, "", "", "", "", "", "", "", "", 155., 9389., 3.885, 0.064, 187., 
  0.077, 0.474, 2.1, "samples tested", "", "", "", "", "", "", "", "", "", 
  83.33, 2.416664*^6, 207.566, 17.5, 2.339, 1.417, 1561.767, 10.1, 331.43, 
  1.91, 0.7, 31.2, 7.876, 1.1, 62.05, 0.496}, {"GMB", "Africa", "Gambia", 
  "2020-08-14", 1623., 67., 76.143, 50., 7., 4.429, 671.587, 27.724, 31.507, 
  20.69, 2.897, 1.833, 1.26, "", "", "", "", "", "", "", "", 462., 9851., 
  4.076, 0.191, 227., 0.094, 0.335, 3., "samples tested", "", "", "", "", "", 
  "", "", "", "", 77.78, 2.416664*^6, 207.566, 17.5, 2.339, 1.417, 1561.767, 
  10.1, 331.43, 1.91, 0.7, 31.2, 7.876, 1.1, 62.05, 0.496}, 
 {"GMB", "Africa", "Gambia", "2020-08-15", 1689., 66., 85.571, 54., 4., 5., 
  698.897, 27.31, 35.409, 22.345, 1.655, 2.069, 1.24, "", "", "", "", "", "", 
  "", "", "", "", "", "", 236., 0.098, 0.363, 2.8, "samples tested", "", "", 
  "", "", "", "", "", "", "", 77.78, 2.416664*^6, 207.566, 17.5, 2.339, 
  1.417, 1561.767, 10.1, 331.43, 1.91, 0.7, 31.2, 7.876, 1.1, 62.05, 0.496}, 
 {"GMB", "Africa", "Gambia", "2020-08-16", 1872., 183., 91., 63., 9., 5.714, 
  774.622, 75.724, 37.655, 26.069, 3.724, 2.365, 1.22, "", "", "", "", "", 
  "", "", "", 725., 10576., 4.376, 0.3, 238., 0.098, 0.382, 2.6, 
  "samples tested", "", "", "", "", "", "", "", "", "", 77.78, 2.416664*^6, 
  207.566, 17.5, 2.339, 1.417, 1561.767, 10.1, 331.43, 1.91, 0.7, 31.2, 
  7.876, 1.1, 62.05, 0.496}, {"GMB", "Africa", "Gambia", "2020-08-17", 1872., 
  0., 91., 63., 0., 5.714, 774.622, 0., 37.655, 26.069, 0., 2.365, 1.2, "", 
  "", "", "", "", "", "", "", 524., 11100., 4.593, 0.217, 300., 0.124, 0.303, 
  3.3, "samples tested", "", "", "", "", "", "", "", "", "", 77.78, 
  2.416664*^6, 207.566, 17.5, 2.339, 1.417, 1561.767, 10.1, 331.43, 1.91, 
  0.7, 31.2, 7.876, 1.1, 62.05, 0.496}, {"GMB", "Africa", "Gambia", 
  "2020-08-18", 2116., 244., 110., 63., 0., 4.429, 875.587, 100.966, 45.517, 
  26.069, 0., 1.833, 1.19, "", "", "", "", "", "", "", "", 309., 11409., 
  4.721, 0.128, 331., 0.137, 0.332, 3., "samples tested", "", "", "", "", "", 
  "", "", "", "", 77.78, 2.416664*^6, 207.566, 17.5, 2.339, 1.417, 1561.767, 
  10.1, 331.43, 1.91, 0.7, 31.2, 7.876, 1.1, 62.05, 0.496}, 
 {"GMB", "Africa", "Gambia", "2020-08-19", 2288., 172., 115.857, 77., 14., 
  6.286, 946.76, 71.172, 47.941, 31.862, 5.793, 2.601, 1.17, "", "", "", "", 
  "", "", "", "", 135., 11544., 4.777, 0.056, 330., 0.137, 0.351, 2.8, 
  "samples tested", "", "", "", "", "", "", "", "", "", 77.78, 2.416664*^6, 
  207.566, 17.5, 2.339, 1.417, 1561.767, 10.1, 331.43, 1.91, 0.7, 31.2, 
  7.876, 1.1, 62.05, 0.496}, {"GMB", "Africa", "Gambia", "2020-08-20", 2401., 
  113., 120.714, 81., 4., 5.429, 993.518, 46.759, 49.951, 33.517, 1.655, 
  2.246, 1.14, "", "", "", "", "", "", "", "", "", "", "", "", 342., 0.142, 
  0.353, 2.8, "samples tested", "", "", "", "", "", "", "", "", "", 77.78, 
  2.416664*^6, 207.566, 17.5, 2.339, 1.417, 1561.767, 10.1, 331.43, 1.91, 
  0.7, 31.2, 7.876, 1.1, 62.05, 0.496}, {"GMB", "Africa", "Gambia", 
  "2020-08-21", 2437., 36., 116.286, 84., 3., 4.857, 1008.415, 14.897, 
  48.118, 34.759, 1.241, 2.01, 1.12, "", "", "", "", "", "", "", "", 483., 
  12027., 4.977, 0.2, 311., 0.129, 0.374, 2.7, "samples tested", "", "", "", 
  "", "", "", "", "", "", 77.78, 2.416664*^6, 207.566, 17.5, 2.339, 1.417, 
  1561.767, 10.1, 331.43, 1.91, 0.7, 31.2, 7.876, 1.1, 62.05, 0.496}, 
 {"GMB", "Africa", "Gambia", "2020-08-22", 2437., 0., 106.857, 84., 0., 
  4.286, 1008.415, 0., 44.217, 34.759, 0., 1.773, 1.1, "", "", "", "", "", 
  "", "", "", "", "", "", "", 286., 0.118, 0.374, 2.7, "samples tested", "", 
  "", "", "", "", "", "", "", "", 77.78, 2.416664*^6, 207.566, 17.5, 2.339, 
  1.417, 1561.767, 10.1, 331.43, 1.91, 0.7, 31.2, 7.876, 1.1, 62.05, 0.496}, 
 {"GMB", "Africa", "Gambia", "2020-08-23", 2685., 248., 116.143, 87., 3., 
  3.429, 1111.036, 102.621, 48.059, 36., 1.241, 1.419, 1.09, "", "", "", "", 
  "", "", "", "", 379., 12406., 5.134, 0.157, 261., 0.108, 0.445, 2.2, 
  "samples tested", "", "", "", "", "", "", "", "", "", 77.78, 2.416664*^6, 
  207.566, 17.5, 2.339, 1.417, 1561.767, 10.1, 331.43, 1.91, 0.7, 31.2, 
  7.876, 1.1, 62.05, 0.496}, {"GMB", "Africa", "Gambia", "2020-08-24", 2585., 
  -100., 101.857, 87., 0., 3.429, 1069.656, -41.379, 42.148, 36., 0., 1.419, 
  1.07, "", "", "", "", "", "", "", "", 98., 12504., 5.174, 0.041, 201., 
  0.083, 0.507, 2., "samples tested", "", "", "", "", "", "", "", "", "", 
  77.78, 2.416664*^6, 207.566, 17.5, 2.339, 1.417, 1561.767, 10.1, 331.43, 
  1.91, 0.7, 31.2, 7.876, 1.1, 62.05, 0.496}, {"GMB", "Africa", "Gambia", 
  "2020-08-25", 2686., 101., 81.429, 90., 3., 3.857, 1111.45, 41.793, 33.695, 
  37.241, 1.241, 1.596, 1.04, "", "", "", "", "", "", "", "", 178., 12682., 
  5.248, 0.074, 182., 0.075, 0.447, 2.2, "samples tested", "", "", "", "", 
  "", "", "", "", "", 77.78, 2.416664*^6, 207.566, 17.5, 2.339, 1.417, 
  1561.767, 10.1, 331.43, 1.91, 0.7, 31.2, 7.876, 1.1, 62.05, 0.496}, 
 {"GMB", "Africa", "Gambia", "2020-08-26", 2708., 22., 60., 93., 3., 2.286, 
  1120.553, 9.103, 24.828, 38.483, 1.241, 0.946, 1.02, "", "", "", "", "", 
  "", "", "", 218., 12900., 5.338, 0.09, 194., 0.08, 0.309, 3.2, 
  "samples tested", "", "", "", "", "", "", "", "", "", 77.78, 2.416664*^6, 
  207.566, 17.5, 2.339, 1.417, 1561.767, 10.1, 331.43, 1.91, 0.7, 31.2, 
  7.876, 1.1, 62.05, 0.496}, {"GMB", "Africa", "Gambia", "2020-08-27", 2743., 
  35., 48.857, 93., 0., 1.714, 1135.036, 14.483, 20.217, 38.483, 0., 0.709, 
  1., "", "", "", "", "", "", "", "", 357., 13257., 5.486, 0.148, 210., 
  0.087, 0.233, 4.3, "samples tested", "", "", "", "", "", "", "", "", "", 
  72.22, 2.416664*^6, 207.566, 17.5, 2.339, 1.417, 1561.767, 10.1, 331.43, 
  1.91, 0.7, 31.2, 7.876, 1.1, 62.05, 0.496}, {"GMB", "Africa", "Gambia", 
  "2020-08-28", 2797., 54., 51.429, 96., 3., 1.714, 1157.381, 22.345, 21.281, 
  39.724, 1.241, 0.709, 0.99, "", "", "", "", "", "", "", "", 199., 13456., 
  5.568, 0.082, 204., 0.084, 0.252, 4., "samples tested", "", "", "", "", "", 
  "", "", "", "", 72.22, 2.416664*^6, 207.566, 17.5, 2.339, 1.417, 1561.767, 
  10.1, 331.43, 1.91, 0.7, 31.2, 7.876, 1.1, 62.05, 0.496}, 
 {"GMB", "Africa", "Gambia", "2020-08-29", 2895., 98., 65.429, 96., 0., 
  1.714, 1197.932, 40.552, 27.074, 39.724, 0., 0.709, 0.97, "", "", "", "", 
  "", "", "", "", "", "", "", "", 200., 0.083, 0.327, 3.1, "samples tested", 
  "", "", "", "", "", "", "", "", "", 72.22, 2.416664*^6, 207.566, 17.5, 
  2.339, 1.417, 1561.767, 10.1, 331.43, 1.91, 0.7, 31.2, 7.876, 1.1, 62.05, 
  0.496}, {"GMB", "Africa", "Gambia", "2020-08-30", 2963., 68., 39.714, 96., 
  0., 1.286, 1226.07, 28.138, 16.434, 39.724, 0., 0.532, 0.95, "", "", "", 
  "", "", "", "", "", 319., 13775., 5.7, 0.132, 196., 0.081, 0.203, 4.9, 
  "samples tested", "", "", "", "", "", "", "", "", "", 72.22, 2.416664*^6, 
  207.566, 17.5, 2.339, 1.417, 1561.767, 10.1, 331.43, 1.91, 0.7, 31.2, 
  7.876, 1.1, 62.05, 0.496}, {"GMB", "Africa", "Gambia", "2020-08-31", 2963., 
  0., 54., 96., 0., 1.286, 1226.07, 0., 22.345, 39.724, 0., 0.532, 0.93, "", 
  "", "", "", "", "", "", "", 116., 13891., 5.748, 0.048, 198., 0.082, 0.273, 
  3.7, "samples tested", "", "", "", "", "", "", "", "", "", 72.22, 
  2.416664*^6, 207.566, 17.5, 2.339, 1.417, 1561.767, 10.1, 331.43, 1.91, 
  0.7, 31.2, 7.876, 1.1, 62.05, 0.496}, {"GMB", "Africa", "Gambia", 
  "2020-09-01", 3029., 66., 49., 96., 0., 0.857, 1253.381, 27.31, 20.276, 
  39.724, 0., 0.355, 0.92, "", "", "", "", "", "", "", "", 155., 14046., 
  5.812, 0.064, 195., 0.081, 0.251, 4., "samples tested", "", "", "", "", "", 
  "", "", "", "", 72.22, 2.416664*^6, 207.566, 17.5, 2.339, 1.417, 1561.767, 
  10.1, 331.43, 1.91, 0.7, 31.2, 7.876, 1.1, 62.05, 0.496}, 
 {"GMB", "Africa", "Gambia", "2020-09-02", 3067., 38., 51.286, 97., 1., 
  0.571, 1269.105, 15.724, 21.222, 40.138, 0.414, 0.236, 0.9, "", "", "", "", 
  "", "", "", "", 95., 14141., 5.851, 0.039, 177., 0.073, 0.29, 3.5, 
  "samples tested", "", "", "", "", "", "", "", "", "", 72.22, 2.416664*^6, 
  207.566, 17.5, 2.339, 1.417, 1561.767, 10.1, 331.43, 1.91, 0.7, 31.2, 
  7.876, 1.1, 62.05, 0.496}, {"GMB", "Africa", "Gambia", "2020-09-03", 3101., 
  34., 51.143, 99., 2., 0.857, 1283.174, 14.069, 21.163, 40.966, 0.828, 
  0.355, 0.89, "", "", "", "", "", "", "", "", 183., 14324., 5.927, 0.076, 
  152., 0.063, 0.336, 3., "samples tested", "", "", "", "", "", "", "", "", 
  "", 72.22, 2.416664*^6, 207.566, 17.5, 2.339, 1.417, 1561.767, 10.1, 
  331.43, 1.91, 0.7, 31.2, 7.876, 1.1, 62.05, 0.496}, 
 {"GMB", "Africa", "Gambia", "2020-09-04", 3120., 19., 46.143, 99., 0., 
  0.429, 1291.036, 7.862, 19.094, 40.966, 0., 0.177, 0.88, "", "", "", "", 
  "", "", "", "", 202., 14526., 6.011, 0.084, 153., 0.063, 0.302, 3.3, 
  "samples tested", "", "", "", "", "", "", "", "", "", 72.22, 2.416664*^6, 
  207.566, 17.5, 2.339, 1.417, 1561.767, 10.1, 331.43, 1.91, 0.7, 31.2, 
  7.876, 1.1, 62.05, 0.496}, {"GMB", "Africa", "Gambia", "2020-09-05", 3150., 
  30., 36.429, 99., 0., 0.429, 1303.45, 12.414, 15.074, 40.966, 0., 0.177, 
  0.86, "", "", "", "", "", "", "", "", "", "", "", "", 153., 0.063, 0.238, 
  4.2, "samples tested", "", "", "", "", "", "", "", "", "", 72.22, 
  2.416664*^6, 207.566, 17.5, 2.339, 1.417, 1561.767, 10.1, 331.43, 1.91, 
  0.7, 31.2, 7.876, 1.1, 62.05, 0.496}, {"GMB", "Africa", "Gambia", 
  "2020-09-06", 3197., 47., 33.429, 99., 0., 0.429, 1322.898, 19.448, 13.833, 
  40.966, 0., 0.177, 0.85, "", "", "", "", "", "", "", "", 315., 14841., 
  6.141, 0.13, 152., 0.063, 0.22, 4.5, "samples tested", "", "", "", "", "", 
  "", "", "", "", 72.22, 2.416664*^6, 207.566, 17.5, 2.339, 1.417, 1561.767, 
  10.1, 331.43, 1.91, 0.7, 31.2, 7.876, 1.1, 62.05, 0.496}, 
 {"GMB", "Africa", "Gambia", "2020-09-07", 3197., 0., 33.429, 99., 0., 0.429, 
  1322.898, 0., 13.833, 40.966, 0., 0.177, 0.84, "", "", "", "", "", "", "", 
  "", 109., 14950., 6.186, 0.045, 151., 0.062, 0.221, 4.5, "samples tested", 
  "", "", "", "", "", "", "", "", "", 72.22, 2.416664*^6, 207.566, 17.5, 
  2.339, 1.417, 1561.767, 10.1, 331.43, 1.91, 0.7, 31.2, 7.876, 1.1, 62.05, 
  0.496}, {"GMB", "Africa", "Gambia", "2020-09-08", 3275., 78., 35.143, 99., 
  0., 0.429, 1355.174, 32.276, 14.542, 40.966, 0., 0.177, 0.83, "", "", "", 
  "", "", "", "", "", 204., 15154., 6.271, 0.084, 158., 0.065, 0.222, 4.5, 
  "samples tested", "", "", "", "", "", "", "", "", "", 72.22, 2.416664*^6, 
  207.566, 17.5, 2.339, 1.417, 1561.767, 10.1, 331.43, 1.91, 0.7, 31.2, 
  7.876, 1.1, 62.05, 0.496}, {"GMB", "Africa", "Gambia", "2020-09-09", 3293., 
  18., 32.286, 99., 0., 0.286, 1362.622, 7.448, 13.36, 40.966, 0., 0.118, 
  0.82, "", "", "", "", "", "", "", "", 143., 15297., 6.33, 0.059, 165., 
  0.068, 0.196, 5.1, "samples tested", "", "", "", "", "", "", "", "", "", 
  72.22, 2.416664*^6, 207.566, 17.5, 2.339, 1.417, 1561.767, 10.1, 331.43, 
  1.91, 0.7, 31.2, 7.876, 1.1, 62.05, 0.496}, {"GMB", "Africa", "Gambia", 
  "2020-09-10", 3330., 37., 32.714, 100., 1., 0.143, 1377.933, 15.31, 13.537, 
  41.379, 0.414, 0.059, 0.81, "", "", "", "", "", "", "", "", 142., 15439., 
  6.389, 0.059, 159., 0.066, 0.206, 4.9, "samples tested", "", "", "", "", 
  "", "", "", "", "", 72.22, 2.416664*^6, 207.566, 17.5, 2.339, 1.417, 
  1561.767, 10.1, 331.43, 1.91, 0.7, 31.2, 7.876, 1.1, 62.05, 0.496}, 
 {"GMB", "Africa", "Gambia", "2020-09-11", 3362., 32., 34.571, 100., 0., 
  0.143, 1391.174, 13.241, 14.305, 41.379, 0., 0.059, 0.8, "", "", "", "", 
  "", "", "", "", 178., 15617., 6.462, 0.074, 156., 0.065, 0.222, 4.5, 
  "samples tested", "", "", "", "", "", "", "", "", "", 72.22, 2.416664*^6, 
  207.566, 17.5, 2.339, 1.417, 1561.767, 10.1, 331.43, 1.91, 0.7, 31.2, 
  7.876, 1.1, 62.05, 0.496}, {"GMB", "Africa", "Gambia", "2020-09-12", 3376., 
  14., 32.286, 102., 2., 0.429, 1396.967, 5.793, 13.36, 42.207, 0.828, 0.177, 
  0.79, "", "", "", "", "", "", "", "", "", "", "", "", 149., 0.062, 0.217, 
  4.6, "samples tested", "", "", "", "", "", "", "", "", "", 72.22, 
  2.416664*^6, 207.566, 17.5, 2.339, 1.417, 1561.767, 10.1, 331.43, 1.91, 
  0.7, 31.2, 7.876, 1.1, 62.05, 0.496}, {"GMB", "Africa", "Gambia", 
  "2020-09-13", 3405., 29., 29.714, 103., 1., 0.571, 1408.967, 12., 12.296, 
  42.621, 0.414, 0.236, 0.78, "", "", "", "", "", "", "", "", 214., 15831., 
  6.551, 0.089, 141., 0.058, 0.211, 4.7, "samples tested", "", "", "", "", 
  "", "", "", "", "", 72.22, 2.416664*^6, 207.566, 17.5, 2.339, 1.417, 
  1561.767, 10.1, 331.43, 1.91, 0.7, 31.2, 7.876, 1.1, 62.05, 0.496}, 
 {"GMB", "Africa", "Gambia", "2020-09-14", 3405., 0., 29.714, 103., 0., 
  0.571, 1408.967, 0., 12.296, 42.621, 0., 0.236, 0.77, "", "", "", "", "", 
  "", "", "", 47., 15878., 6.57, 0.019, 133., 0.055, 0.223, 4.5, 
  "samples tested", "", "", "", "", "", "", "", "", "", 72.22, 2.416664*^6, 
  207.566, 17.5, 2.339, 1.417, 1561.767, 10.1, 331.43, 1.91, 0.7, 31.2, 
  7.876, 1.1, 62.05, 0.496}, {"GMB", "Africa", "Gambia", "2020-09-15", 3428., 
  23., 21.857, 105., 2., 0.857, 1418.484, 9.517, 9.044, 43.448, 0.828, 0.355, 
  0.76, "", "", "", "", "", "", "", "", 194., 16072., 6.65, 0.08, 131., 
  0.054, 0.167, 6., "samples tested", "", "", "", "", "", "", "", "", "", 
  72.22, 2.416664*^6, 207.566, 17.5, 2.339, 1.417, 1561.767, 10.1, 331.43, 
  1.91, 0.7, 31.2, 7.876, 1.1, 62.05, 0.496}, {"GMB", "Africa", "Gambia", 
  "2020-09-16", 3440., 12., 21., 107., 2., 1.143, 1423.45, 4.966, 8.69, 
  44.276, 0.828, 0.473, 0.75, "", "", "", "", "", "", "", "", 195., 16267., 
  6.731, 0.081, 139., 0.058, 0.151, 6.6, "samples tested", "", "", "", "", 
  "", "", "", "", "", 72.22, 2.416664*^6, 207.566, 17.5, 2.339, 1.417, 
  1561.767, 10.1, 331.43, 1.91, 0.7, 31.2, 7.876, 1.1, 62.05, 0.496}, 
 {"GMB", "Africa", "Gambia", "2020-09-17", 3473., 33., 20.429, 107., 0., 1., 
  1437.105, 13.655, 8.453, 44.276, 0., 0.414, 0.75, "", "", "", "", "", "", 
  "", "", 250., 16517., 6.835, 0.103, 154., 0.064, 0.133, 7.5, 
  "samples tested", "", "", "", "", "", "", "", "", "", 75.93, 2.416664*^6, 
  207.566, 17.5, 2.339, 1.417, 1561.767, 10.1, 331.43, 1.91, 0.7, 31.2, 
  7.876, 1.1, 62.05, 0.496}, {"GMB", "Africa", "Gambia", "2020-09-18", 3485., 
  12., 17.571, 108., 1., 1.143, 1442.071, 4.966, 7.271, 44.69, 0.414, 0.473, 
  0.74, "", "", "", "", "", "", "", "", 161., 16678., 6.901, 0.067, 152., 
  0.063, 0.116, 8.7, "samples tested", "", "", "", "", "", "", "", "", "", 
  75.93, 2.416664*^6, 207.566, 17.5, 2.339, 1.417, 1561.767, 10.1, 331.43, 
  1.91, 0.7, 31.2, 7.876, 1.1, 62.05, 0.496}, {"GMB", "Africa", "Gambia", 
  "2020-09-19", 3504., 19., 18.286, 108., 0., 0.857, 1449.933, 7.862, 7.567, 
  44.69, 0., 0.355, 0.73, "", "", "", "", "", "", "", "", "", "", "", "", 
  148., 0.061, 0.124, 8.1, "samples tested", "", "", "", "", "", "", "", "", 
  "", 75.93, 2.416664*^6, 207.566, 17.5, 2.339, 1.417, 1561.767, 10.1, 
  331.43, 1.91, 0.7, 31.2, 7.876, 1.1, 62.05, 0.496}, 
 {"GMB", "Africa", "Gambia", "2020-09-20", 3526., 22., 17.286, 108., 0., 
  0.714, 1459.036, 9.103, 7.153, 44.69, 0., 0.296, 0.72, "", "", "", "", "", 
  "", "", "", 165., 16843., 6.97, 0.068, 145., 0.06, 0.119, 8.4, 
  "samples tested", "", "", "", "", "", "", "", "", "", 75.93, 2.416664*^6, 
  207.566, 17.5, 2.339, 1.417, 1561.767, 10.1, 331.43, 1.91, 0.7, 31.2, 
  7.876, 1.1, 62.05, 0.496}, {"GMB", "Africa", "Gambia", "2020-09-21", 3526., 
  0., 17.286, 108., 0., 0.714, 1459.036, 0., 7.153, 44.69, 0., 0.296, 0.71, 
  "", "", "", "", "", "", "", "", 28., 16871., 6.981, 0.012, 142., 0.059, 
  0.122, 8.2, "samples tested", "", "", "", "", "", "", "", "", "", 75.93, 
  2.416664*^6, 207.566, 17.5, 2.339, 1.417, 1561.767, 10.1, 331.43, 1.91, 
  0.7, 31.2, 7.876, 1.1, 62.05, 0.496}, {"GMB", "Africa", "Gambia", 
  "2020-09-22", 3540., 14., 16., 110., 2., 0.714, 1464.829, 5.793, 6.621, 
  45.517, 0.828, 0.296, 0.71, "", "", "", "", "", "", "", "", 207., 17078., 
  7.067, 0.086, 144., 0.06, 0.111, 9., "samples tested", "", "", "", "", "", 
  "", "", "", "", 75.93, 2.416664*^6, 207.566, 17.5, 2.339, 1.417, 1561.767, 
  10.1, 331.43, 1.91, 0.7, 31.2, 7.876, 1.1, 62.05, 0.496}, 
 {"GMB", "Africa", "Gambia", "2020-09-23", 3542., 2., 14.571, 110., 0., 
  0.429, 1465.657, 0.828, 6.03, 45.517, 0., 0.177, 0.7, "", "", "", "", "", 
  "", "", "", 145., 17223., 7.127, 0.06, 137., 0.057, 0.106, 9.4, 
  "samples tested", "", "", "", "", "", "", "", "", "", 75.93, 2.416664*^6, 
  207.566, 17.5, 2.339, 1.417, 1561.767, 10.1, 331.43, 1.91, 0.7, 31.2, 
  7.876, 1.1, 62.05, 0.496}, {"GMB", "Africa", "Gambia", "2020-09-24", 3552., 
  10., 11.286, 110., 0., 0.429, 1469.795, 4.138, 4.67, 45.517, 0., 0.177, 
  0.7, "", "", "", "", "", "", "", "", 238., 17461., 7.225, 0.098, 135., 
  0.056, 0.084, 12., "samples tested", "", "", "", "", "", "", "", "", "", 
  75.93, 2.416664*^6, 207.566, 17.5, 2.339, 1.417, 1561.767, 10.1, 331.43, 
  1.91, 0.7, 31.2, 7.876, 1.1, 62.05, 0.496}, {"GMB", "Africa", "Gambia", 
  "2020-09-25", 3555., 3., 10., 110., 0., 0.286, 1471.036, 1.241, 4.138, 
  45.517, 0., 0.118, 0.7, "", "", "", "", "", "", "", "", 123., 17584., 
  7.276, 0.051, 129., 0.053, 0.078, 12.9, "samples tested", "", "", "", "", 
  "", "", "", "", "", 75.93, 2.416664*^6, 207.566, 17.5, 2.339, 1.417, 
  1561.767, 10.1, 331.43, 1.91, 0.7, 31.2, 7.876, 1.1, 62.05, 0.496}, 
 {"GMB", "Africa", "Gambia", "2020-09-26", 3555., 0., 7.286, 110., 0., 0.286, 
  1471.036, 0., 3.015, 45.517, 0., 0.118, 0.69, "", "", "", "", "", "", "", 
  "", "", "", "", "", 127., 0.053, 0.057, 17.4, "samples tested", "", "", "", 
  "", "", "", "", "", "", 75.93, 2.416664*^6, 207.566, 17.5, 2.339, 1.417, 
  1561.767, 10.1, 331.43, 1.91, 0.7, 31.2, 7.876, 1.1, 62.05, 0.496}, 
 {"GMB", "Africa", "Gambia", "2020-09-27", 3569., 14., 6.143, 111., 1., 
  0.429, 1476.829, 5.793, 2.542, 45.931, 0.414, 0.177, 0.69, "", "", "", "", 
  "", "", "", "", 127., 17711., 7.329, 0.053, 124., 0.051, 0.05, 20.2, 
  "samples tested", "", "", "", "", "", "", "", "", "", 75.93, 2.416664*^6, 
  207.566, 17.5, 2.339, 1.417, 1561.767, 10.1, 331.43, 1.91, 0.7, 31.2, 
  7.876, 1.1, 62.05, 0.496}, {"GMB", "Africa", "Gambia", "2020-09-28", 3569., 
  0., 6.143, 111., 0., 0.429, 1476.829, 0., 2.542, 45.931, 0., 0.177, 0.69, 
  "", "", "", "", "", "", "", "", 27., 17738., 7.34, 0.011, 124., 0.051, 
  0.05, 20.2, "samples tested", "", "", "", "", "", "", "", "", "", 75.93, 
  2.416664*^6, 207.566, 17.5, 2.339, 1.417, 1561.767, 10.1, 331.43, 1.91, 
  0.7, 31.2, 7.876, 1.1, 62.05, 0.496}, {"GMB", "Africa", "Gambia", 
  "2020-09-29", 3579., 10., 5.571, 112., 1., 0.286, 1480.967, 4.138, 2.305, 
  46.345, 0.414, 0.118, 0.69, "", "", "", "", "", "", "", "", 129., 17867., 
  7.393, 0.053, 113., 0.047, 0.049, 20.3, "samples tested", "", "", "", "", 
  "", "", "", "", "", 75.93, 2.416664*^6, 207.566, 17.5, 2.339, 1.417, 
  1561.767, 10.1, 331.43, 1.91, 0.7, 31.2, 7.876, 1.1, 62.05, 0.496}, 
 {"GMB", "Africa", "Gambia", "2020-09-30", 3579., 0., 5.286, 112., 0., 0.286, 
  1480.967, 0., 2.187, 46.345, 0., 0.118, 0.69, "", "", "", "", "", "", "", 
  "", 70., 17937., 7.422, 0.029, 102., 0.042, 0.052, 19.3, "samples tested", 
  "", "", "", "", "", "", "", "", "", 75.93, 2.416664*^6, 207.566, 17.5, 
  2.339, 1.417, 1561.767, 10.1, 331.43, 1.91, 0.7, 31.2, 7.876, 1.1, 62.05, 
  0.496}, {"GMB", "Africa", "Gambia", "2020-10-01", 3584., 5., 4.571, 113., 
  1., 0.429, 1483.036, 2.069, 1.892, 46.759, 0.414, 0.177, 0.69, "", "", "", 
  "", "", "", "", "", 60., 17997., 7.447, 0.025, 77., 0.032, 0.059, 16.8, 
  "samples tested", "", "", "", "", "", "", "", "", "", 75.93, 2.416664*^6, 
  207.566, 17.5, 2.339, 1.417, 1561.767, 10.1, 331.43, 1.91, 0.7, 31.2, 
  7.876, 1.1, 62.05, 0.496}, {"GMB", "Africa", "Gambia", "2020-10-02", 3585., 
  1., 4.286, 115., 2., 0.714, 1483.45, 0.414, 1.773, 47.586, 0.828, 0.296, 
  0.69, "", "", "", "", "", "", "", "", 113., 18110., 7.494, 0.047, 75., 
  0.031, 0.057, 17.5, "samples tested", "", "", "", "", "", "", "", "", "", 
  75.93, 2.416664*^6, 207.566, 17.5, 2.339, 1.417, 1561.767, 10.1, 331.43, 
  1.91, 0.7, 31.2, 7.876, 1.1, 62.05, 0.496}, {"GMB", "Africa", "Gambia", 
  "2020-10-03", 3590., 5., 5., 115., 0., 0.714, 1485.519, 2.069, 2.069, 
  47.586, 0., 0.296, 0.7, "", "", "", "", "", "", "", "", "", "", "", "", 
  82., 0.034, 0.061, 16.4, "samples tested", "", "", "", "", "", "", "", "", 
  "", 75.93, 2.416664*^6, 207.566, 17.5, 2.339, 1.417, 1561.767, 10.1, 
  331.43, 1.91, 0.7, 31.2, 7.876, 1.1, 62.05, 0.496}, 
 {"GMB", "Africa", "Gambia", "2020-10-04", 3594., 4., 3.571, 115., 0., 0.571, 
  1487.174, 1.655, 1.478, 47.586, 0., 0.236, 0.7, "", "", "", "", "", "", "", 
  "", 218., 18328., 7.584, 0.09, 88., 0.036, 0.041, 24.6, "samples tested", 
  "", "", "", "", "", "", "", "", "", 75.93, 2.416664*^6, 207.566, 17.5, 
  2.339, 1.417, 1561.767, 10.1, 331.43, 1.91, 0.7, 31.2, 7.876, 1.1, 62.05, 
  0.496}, {"GMB", "Africa", "Gambia", "2020-10-05", 3594., 0., 3.571, 115., 
  0., 0.571, 1487.174, 0., 1.478, 47.586, 0., 0.236, 0.7, "", "", "", "", "", 
  "", "", "", 38., 18366., 7.6, 0.016, 90., 0.037, 0.04, 25.2, 
  "samples tested", "", "", "", "", "", "", "", "", "", 75.93, 2.416664*^6, 
  207.566, 17.5, 2.339, 1.417, 1561.767, 10.1, 331.43, 1.91, 0.7, 31.2, 
  7.876, 1.1, 62.05, 0.496}, {"GMB", "Africa", "Gambia", "2020-10-06", 3613., 
  19., 4.857, 117., 2., 0.714, 1495.036, 7.862, 2.01, 48.414, 0.828, 0.296, 
  0.71, "", "", "", "", "", "", "", "", 114., 18480., 7.647, 0.047, 88., 
  0.036, 0.055, 18.1, "samples tested", "", "", "", "", "", "", "", "", "", 
  75.93, 2.416664*^6, 207.566, 17.5, 2.339, 1.417, 1561.767, 10.1, 331.43, 
  1.91, 0.7, 31.2, 7.876, 1.1, 62.05, 0.496}, {"GMB", "Africa", "Gambia", 
  "2020-10-07", 3613., 0., 4.857, 117., 0., 0.714, 1495.036, 0., 2.01, 
  48.414, 0., 0.296, 0.71, "", "", "", "", "", "", "", "", 84., 18564., 
  7.682, 0.035, 90., 0.037, 0.054, 18.5, "samples tested", "", "", "", "", 
  "", "", "", "", "", 75.93, 2.416664*^6, 207.566, 17.5, 2.339, 1.417, 
  1561.767, 10.1, 331.43, 1.91, 0.7, 31.2, 7.876, 1.1, 62.05, 0.496}, 
 {"GMB", "Africa", "Gambia", "2020-10-08", 3617., 4., 4.714, 117., 0., 0.571, 
  1496.691, 1.655, 1.951, 48.414, 0., 0.236, 0.71, "", "", "", "", "", "", 
  "", "", 93., 18657., 7.72, 0.038, 94., 0.039, 0.05, 19.9, "samples tested", 
  "", "", "", "", "", "", "", "", "", 75.93, 2.416664*^6, 207.566, 17.5, 
  2.339, 1.417, 1561.767, 10.1, 331.43, 1.91, 0.7, 31.2, 7.876, 1.1, 62.05, 
  0.496}, {"GMB", "Africa", "Gambia", "2020-10-09", 3621., 4., 5.143, 117., 
  0., 0.286, 1498.346, 1.655, 2.128, 48.414, 0., 0.118, 0.71, "", "", "", "", 
  "", "", "", "", 157., 18814., 7.785, 0.065, 101., 0.042, 0.051, 19.6, 
  "samples tested", "", "", "", "", "", "", "", "", "", 75.93, 2.416664*^6, 
  207.566, 17.5, 2.339, 1.417, 1561.767, 10.1, 331.43, 1.91, 0.7, 31.2, 
  7.876, 1.1, 62.05, 0.496}, {"GMB", "Africa", "Gambia", "2020-10-10", 3628., 
  7., 5.429, 117., 0., 0.286, 1501.243, 2.897, 2.246, 48.414, 0., 0.118, 
  0.71, "", "", "", "", "", "", "", "", "", "", "", "", 110., 0.046, 0.049, 
  20.3, "samples tested", "", "", "", "", "", "", "", "", "", 75.93, 
  2.416664*^6, 207.566, 17.5, 2.339, 1.417, 1561.767, 10.1, 331.43, 1.91, 
  0.7, 31.2, 7.876, 1.1, 62.05, 0.496}, {"GMB", "Africa", "Gambia", 
  "2020-10-11", 3632., 4., 5.429, 117., 0., 0.286, 1502.898, 1.655, 2.246, 
  48.414, 0., 0.118, 0.71, "", "", "", "", "", "", "", "", 351., 19165., 
  7.93, 0.145, 120., 0.05, 0.045, 22.1, "samples tested", "", "", "", "", "", 
  "", "", "", "", 75.93, 2.416664*^6, 207.566, 17.5, 2.339, 1.417, 1561.767, 
  10.1, 331.43, 1.91, 0.7, 31.2, 7.876, 1.1, 62.05, 0.496}, 
 {"GMB", "Africa", "Gambia", "2020-10-12", 3636., 4., 6., 118., 1., 0.429, 
  1504.553, 1.655, 2.483, 48.828, 0.414, 0.177, 0.7, "", "", "", "", "", "", 
  "", "", 120., 19285., 7.98, 0.05, 131., 0.054, 0.046, 21.8, 
  "samples tested", "", "", "", "", "", "", "", "", "", 72.22, 2.416664*^6, 
  207.566, 17.5, 2.339, 1.417, 1561.767, 10.1, 331.43, 1.91, 0.7, 31.2, 
  7.876, 1.1, 62.05, 0.496}, {"GMB", "Africa", "Gambia", "2020-10-13", 3636., 
  0., 3.286, 118., 0., 0.143, 1504.553, 0., 1.36, 48.828, 0., 0.059, 0.7, "", 
  "", "", "", "", "", "", "", 102., 19387., 8.022, 0.042, 130., 0.054, 0.025, 
  39.6, "samples tested", "", "", "", "", "", "", "", "", "", 72.22, 
  2.416664*^6, 207.566, 17.5, 2.339, 1.417, 1561.767, 10.1, 331.43, 1.91, 
  0.7, 31.2, 7.876, 1.1, 62.05, 0.496}, {"GMB", "Africa", "Gambia", 
  "2020-10-14", 3642., 6., 4.143, 118., 0., 0.143, 1507.036, 2.483, 1.714, 
  48.828, 0., 0.059, 0.7, "", "", "", "", "", "", "", "", 92., 19479., 8.06, 
  0.038, 131., 0.054, 0.032, 31.6, "samples tested", "", "", "", "", "", "", 
  "", "", "", 68.52, 2.416664*^6, 207.566, 17.5, 2.339, 1.417, 1561.767, 
  10.1, 331.43, 1.91, 0.7, 31.2, 7.876, 1.1, 62.05, 0.496}, 
 {"GMB", "Africa", "Gambia", "2020-10-15", 3644., 2., 3.857, 118., 0., 0.143, 
  1507.864, 0.828, 1.596, 48.828, 0., 0.059, 0.7, "", "", "", "", "", "", "", 
  "", 150., 19629., 8.122, 0.062, 139., 0.058, 0.028, 36., "samples tested", 
  "", "", "", "", "", "", "", "", "", 68.52, 2.416664*^6, 207.566, 17.5, 
  2.339, 1.417, 1561.767, 10.1, 331.43, 1.91, 0.7, 31.2, 7.876, 1.1, 62.05, 
  0.496}, {"GMB", "Africa", "Gambia", "2020-10-16", 3649., 5., 4., 118., 0., 
  0.143, 1509.933, 2.069, 1.655, 48.828, 0., 0.059, 0.7, "", "", "", "", "", 
  "", "", "", 86., 19715., 8.158, 0.036, 129., 0.053, 0.031, 32.2, 
  "samples tested", "", "", "", "", "", "", "", "", "", 60.19, 2.416664*^6, 
  207.566, 17.5, 2.339, 1.417, 1561.767, 10.1, 331.43, 1.91, 0.7, 31.2, 
  7.876, 1.1, 62.05, 0.496}, {"GMB", "Africa", "Gambia", "2020-10-17", 3649., 
  0., 3., 118., 0., 0.143, 1509.933, 0., 1.241, 48.828, 0., 0.059, 0.7, "", 
  "", "", "", "", "", "", "", "", "", "", "", 108., 0.045, 0.028, 36., 
  "samples tested", "", "", "", "", "", "", "", "", "", 60.19, 2.416664*^6, 
  207.566, 17.5, 2.339, 1.417, 1561.767, 10.1, 331.43, 1.91, 0.7, 31.2, 
  7.876, 1.1, 62.05, 0.496}, {"GMB", "Africa", "Gambia", "2020-10-18", 3649., 
  0., 2.429, 118., 0., 0.143, 1509.933, 0., 1.005, 48.828, 0., 0.059, 0.7, 
  "", "", "", "", "", "", "", "", 60., 19775., 8.183, 0.025, 87., 0.036, 
  0.028, 35.8, "samples tested", "", "", "", "", "", "", "", "", "", 60.19, 
  2.416664*^6, 207.566, 17.5, 2.339, 1.417, 1561.767, 10.1, 331.43, 1.91, 
  0.7, 31.2, 7.876, 1.1, 62.05, 0.496}, {"GMB", "Africa", "Gambia", 
  "2020-10-19", 3649., 0., 1.857, 118., 0., 0., 1509.933, 0., 0.768, 48.828, 
  0., 0., 0.7, "", "", "", "", "", "", "", "", 140., 19915., 8.241, 0.058, 
  90., 0.037, 0.021, 48.5, "samples tested", "", "", "", "", "", "", "", "", 
  "", 60.19, 2.416664*^6, 207.566, 17.5, 2.339, 1.417, 1561.767, 10.1, 
  331.43, 1.91, 0.7, 31.2, 7.876, 1.1, 62.05, 0.496}, 
 {"GMB", "Africa", "Gambia", "2020-10-20", 3655., 6., 2.714, 118., 0., 0., 
  1512.415, 2.483, 1.123, 48.828, 0., 0., 0.71, "", "", "", "", "", "", "", 
  "", 85., 20000., 8.276, 0.035, 88., 0.036, 0.031, 32.4, "samples tested", 
  "", "", "", "", "", "", "", "", "", 60.19, 2.416664*^6, 207.566, 17.5, 
  2.339, 1.417, 1561.767, 10.1, 331.43, 1.91, 0.7, 31.2, 7.876, 1.1, 62.05, 
  0.496}, {"GMB", "Africa", "Gambia", "2020-10-21", 3657., 2., 2.143, 118., 
  0., 0., 1513.243, 0.828, 0.887, 48.828, 0., 0., 0.71, "", "", "", "", "", 
  "", "", "", 104., 20104., 8.319, 0.043, 89., 0.037, 0.024, 41.5, 
  "samples tested", "", "", "", "", "", "", "", "", "", 60.19, 2.416664*^6, 
  207.566, 17.5, 2.339, 1.417, 1561.767, 10.1, 331.43, 1.91, 0.7, 31.2, 
  7.876, 1.1, 62.05, 0.496}, {"GMB", "Africa", "Gambia", "2020-10-22", 3659., 
  2., 2.143, 119., 1., 0.143, 1514.071, 0.828, 0.887, 49.241, 0.414, 0.059, 
  0.71, "", "", "", "", "", "", "", "", 93., 20197., 8.357, 0.038, 81., 
  0.034, 0.026, 37.8, "samples tested", "", "", "", "", "", "", "", "", "", 
  60.19, 2.416664*^6, 207.566, 17.5, 2.339, 1.417, 1561.767, 10.1, 331.43, 
  1.91, 0.7, 31.2, 7.876, 1.1, 62.05, 0.496}, {"GMB", "Africa", "Gambia", 
  "2020-10-23", 3659., 0., 1.429, 119., 0., 0.143, 1514.071, 0., 0.591, 
  49.241, 0., 0.059, 0.71, "", "", "", "", "", "", "", "", 106., 20303., 
  8.401, 0.044, 84., 0.035, 0.017, 58.8, "samples tested", "", "", "", "", 
  "", "", "", "", "", 60.19, 2.416664*^6, 207.566, 17.5, 2.339, 1.417, 
  1561.767, 10.1, 331.43, 1.91, 0.7, 31.2, 7.876, 1.1, 62.05, 0.496}, 
 {"GMB", "Africa", "Gambia", "2020-10-24", 3659., 0., 1.429, 119., 0., 0.143, 
  1514.071, 0., 0.591, 49.241, 0., 0.059, 0.71, "", "", "", "", "", "", "", 
  "", "", "", "", "", 94., 0.039, 0.015, 65.8, "samples tested", "", "", "", 
  "", "", "", "", "", "", 60.19, 2.416664*^6, 207.566, 17.5, 2.339, 1.417, 
  1561.767, 10.1, 331.43, 1.91, 0.7, 31.2, 7.876, 1.1, 62.05, 0.496}, 
 {"GMB", "Africa", "Gambia", "2020-10-25", 3660., 1., 1.571, 119., 0., 0.143, 
  1514.484, 0.414, 0.65, 49.241, 0., 0.059, 0.72, "", "", "", "", "", "", "", 
  "", 198., 20501., 8.483, 0.082, 104., 0.043, 0.015, 66.2, "samples tested", 
  "", "", "", "", "", "", "", "", "", 60.19, 2.416664*^6, 207.566, 17.5, 
  2.339, 1.417, 1561.767, 10.1, 331.43, 1.91, 0.7, 31.2, 7.876, 1.1, 62.05, 
  0.496}, {"GMB", "Africa", "Gambia", "2020-10-26", 3665., 5., 2.286, 119., 
  0., 0.143, 1516.553, 2.069, 0.946, 49.241, 0., 0.059, 0.72, "", "", "", "", 
  "", "", "", "", 90., 20591., 8.52, 0.037, 97., 0.04, 0.024, 42.4, 
  "samples tested", "", "", "", "", "", "", "", "", "", 60.19, 2.416664*^6, 
  207.566, 17.5, 2.339, 1.417, 1561.767, 10.1, 331.43, 1.91, 0.7, 31.2, 
  7.876, 1.1, 62.05, 0.496}, {"GMB", "Africa", "Gambia", "2020-10-27", 3666., 
  1., 1.571, 119., 0., 0.143, 1516.967, 0.414, 0.65, 49.241, 0., 0.059, 0.72, 
  "", "", "", "", "", "", "", "", 211., 20802., 8.608, 0.087, 115., 0.048, 
  0.014, 73.2, "samples tested", "", "", "", "", "", "", "", "", "", 60.19, 
  2.416664*^6, 207.566, 17.5, 2.339, 1.417, 1561.767, 10.1, 331.43, 1.91, 
  0.7, 31.2, 7.876, 1.1, 62.05, 0.496}, {"GMB", "Africa", "Gambia", 
  "2020-10-28", 3666., 0., 1.286, 119., 0., 0.143, 1516.967, 0., 0.532, 
  49.241, 0., 0.059, 0.73, "", "", "", "", "", "", "", "", "", "", "", "", 
  115., 0.048, 0.011, 89.4, "samples tested", "", "", "", "", "", "", "", "", 
  "", 56.48, 2.416664*^6, 207.566, 17.5, 2.339, 1.417, 1561.767, 10.1, 
  331.43, 1.91, 0.7, 31.2, 7.876, 1.1, 62.05, 0.496}, 
 {"GMB", "Africa", "Gambia", "2020-10-29", 3666., 0., 1., 119., 0., 0., 
  1516.967, 0., 0.414, 49.241, 0., 0., 0.73, "", "", "", "", "", "", "", "", 
  "", "", "", "", 117., 0.048, 0.009, 117., "samples tested", "", "", "", "", 
  "", "", "", "", "", 56.48, 2.416664*^6, 207.566, 17.5, 2.339, 1.417, 
  1561.767, 10.1, 331.43, 1.91, 0.7, 31.2, 7.876, 1.1, 62.05, 0.496}, 
 {"GMB", "Africa", "Gambia", "2020-10-30", 3670., 4., 1.571, 119., 0., 0., 
  1518.622, 1.655, 0.65, 49.241, 0., 0., 0.74, "", "", "", "", "", "", "", 
  "", 316., 21118., 8.738, 0.131, 116., 0.048, 0.014, 73.8, "samples tested", 
  "", "", "", "", "", "", "", "", "", 56.48, 2.416664*^6, 207.566, 17.5, 
  2.339, 1.417, 1561.767, 10.1, 331.43, 1.91, 0.7, 31.2, 7.876, 1.1, 62.05, 
  0.496}, {"GMB", "Africa", "Gambia", "2020-10-31", 3672., 2., 1.857, 119., 
  0., 0., 1519.45, 0.828, 0.768, 49.241, 0., 0., 0.74, "", "", "", "", "", 
  "", "", "", "", "", "", "", 108., 0.045, 0.017, 58.2, "samples tested", "", 
  "", "", "", "", "", "", "", "", 56.48, 2.416664*^6, 207.566, 17.5, 2.339, 
  1.417, 1561.767, 10.1, 331.43, 1.91, 0.7, 31.2, 7.876, 1.1, 62.05, 0.496}, 
 {"GMB", "Africa", "Gambia", "2020-11-01", 3672., 0., 1.714, 119., 0., 0., 
  1519.45, 0., 0.709, 49.241, 0., 0., 0.74, "", "", "", "", "", "", "", "", 
  76., 21194., 8.77, 0.031, 99., 0.041, 0.017, 57.8, "samples tested", "", 
  "", "", "", "", "", "", "", "", 56.48, 2.416664*^6, 207.566, 17.5, 2.339, 
  1.417, 1561.767, 10.1, 331.43, 1.91, 0.7, 31.2, 7.876, 1.1, 62.05, 0.496}, 
 {"GMB", "Africa", "Gambia", "2020-11-02", 3672., 0., 1., 119., 0., 0., 
  1519.45, 0., 0.414, 49.241, 0., 0., 0.74, "", "", "", "", "", "", "", "", 
  15., 21209., 8.776, 0.006, 88., 0.036, 0.011, 88., "samples tested", "", 
  "", "", "", "", "", "", "", "", 56.48, 2.416664*^6, 207.566, 17.5, 2.339, 
  1.417, 1561.767, 10.1, 331.43, 1.91, 0.7, 31.2, 7.876, 1.1, 62.05, 0.496}, 
 {"GMB", "Africa", "Gambia", "2020-11-03", 3679., 7., 1.857, 120., 1., 0.143, 
  1522.347, 2.897, 0.768, 49.655, 0.414, 0.059, 0.74, "", "", "", "", "", "", 
  "", "", 195., 21404., 8.857, 0.081, 86., 0.036, 0.022, 46.3, 
  "samples tested", "", "", "", "", "", "", "", "", "", 56.48, 2.416664*^6, 
  207.566, 17.5, 2.339, 1.417, 1561.767, 10.1, 331.43, 1.91, 0.7, 31.2, 
  7.876, 1.1, 62.05, 0.496}, {"GMB", "Africa", "Gambia", "2020-11-04", 3680., 
  1., 2., 120., 0., 0.143, 1522.76, 0.414, 0.828, 49.655, 0., 0.059, 0.74, 
  "", "", "", "", "", "", "", "", 122., 21526., 8.907, 0.05, 88., 0.036, 
  0.023, 44., "samples tested", "", "", "", "", "", "", "", "", "", 56.48, 
  2.416664*^6, 207.566, 17.5, 2.339, 1.417, 1561.767, 10.1, 331.43, 1.91, 
  0.7, 31.2, 7.876, 1.1, 62.05, 0.496}, {"GMB", "Africa", "Gambia", 
  "2020-11-05", 3681., 1., 2.143, 120., 0., 0.143, 1523.174, 0.414, 0.887, 
  49.655, 0., 0.059, 0.73, "", "", "", "", "", "", "", "", 212., 21738., 
  8.995, 0.088, 104., 0.043, 0.021, 48.5, "samples tested", "", "", "", "", 
  "", "", "", "", "", 56.48, 2.416664*^6, 207.566, 17.5, 2.339, 1.417, 
  1561.767, 10.1, 331.43, 1.91, 0.7, 31.2, 7.876, 1.1, 62.05, 0.496}, 
 {"GMB", "Africa", "Gambia", "2020-11-06", 3684., 3., 2., 121., 1., 0.286, 
  1524.415, 1.241, 0.828, 50.069, 0.414, 0.118, 0.72, "", "", "", "", "", "", 
  "", "", 124., 21862., 9.046, 0.051, 106., 0.044, 0.019, 53., 
  "samples tested", "", "", "", "", "", "", "", "", "", 56.48, 2.416664*^6, 
  207.566, 17.5, 2.339, 1.417, 1561.767, 10.1, 331.43, 1.91, 0.7, 31.2, 
  7.876, 1.1, 62.05, 0.496}, {"GMB", "Africa", "Gambia", "2020-11-07", 3684., 
  0., 1.714, 121., 0., 0.286, 1524.415, 0., 0.709, 50.069, 0., 0.118, 0.71, 
  "", "", "", "", "", "", "", "", "", "", "", "", 119., 0.049, 0.014, 69.4, 
  "samples tested", "", "", "", "", "", "", "", "", "", 56.48, 2.416664*^6, 
  207.566, 17.5, 2.339, 1.417, 1561.767, 10.1, 331.43, 1.91, 0.7, 31.2, 
  7.876, 1.1, 62.05, 0.496}, {"GMB", "Africa", "Gambia", "2020-11-08", 3684., 
  0., 1.714, 121., 0., 0.286, 1524.415, 0., 0.709, 50.069, 0., 0.118, 0.71, 
  "", "", "", "", "", "", "", "", 252., 22114., 9.151, 0.104, 131., 0.054, 
  0.013, 76.4, "samples tested", "", "", "", "", "", "", "", "", "", 56.48, 
  2.416664*^6, 207.566, 17.5, 2.339, 1.417, 1561.767, 10.1, 331.43, 1.91, 
  0.7, 31.2, 7.876, 1.1, 62.05, 0.496}, {"GMB", "Africa", "Gambia", 
  "2020-11-09", 3696., 12., 3.429, 122., 1., 0.429, 1529.381, 4.966, 1.419, 
  50.483, 0.414, 0.177, 0.7, "", "", "", "", "", "", "", "", 41., 22155., 
  9.168, 0.017, 135., 0.056, 0.025, 39.4, "samples tested", "", "", "", "", 
  "", "", "", "", "", 56.48, 2.416664*^6, 207.566, 17.5, 2.339, 1.417, 
  1561.767, 10.1, 331.43, 1.91, 0.7, 31.2, 7.876, 1.1, 62.05, 0.496}, 
 {"GMB", "Africa", "Gambia", "2020-11-10", 3696., 0., 2.429, 122., 0., 0.286, 
  1529.381, 0., 1.005, 50.483, 0., 0.118, 0.69, "", "", "", "", "", "", "", 
  "", 91., 22246., 9.205, 0.038, 120., 0.05, 0.02, 49.4, "samples tested", 
  "", "", "", "", "", "", "", "", "", 41.67, 2.416664*^6, 207.566, 17.5, 
  2.339, 1.417, 1561.767, 10.1, 331.43, 1.91, 0.7, 31.2, 7.876, 1.1, 62.05, 
  0.496}, {"GMB", "Africa", "Gambia", "2020-11-11", 3697., 1., 2.429, 122., 
  0., 0.286, 1529.795, 0.414, 1.005, 50.483, 0., 0.118, 0.69, "", "", "", "", 
  "", "", "", "", 146., 22392., 9.266, 0.06, 124., 0.051, 0.02, 51., 
  "samples tested", "", "", "", "", "", "", "", "", "", 41.67, 2.416664*^6, 
  207.566, 17.5, 2.339, 1.417, 1561.767, 10.1, 331.43, 1.91, 0.7, 31.2, 
  7.876, 1.1, 62.05, 0.496}, {"GMB", "Africa", "Gambia", "2020-11-12", 3697., 
  0., 2.286, 122., 0., 0.286, 1529.795, 0., 0.946, 50.483, 0., 0.118, 0.69, 
  "", "", "", "", "", "", "", "", 156., 22548., 9.33, 0.065, 116., 0.048, 
  0.02, 50.7, "samples tested", "", "", "", "", "", "", "", "", "", 41.67, 
  2.416664*^6, 207.566, 17.5, 2.339, 1.417, 1561.767, 10.1, 331.43, 1.91, 
  0.7, 31.2, 7.876, 1.1, 62.05, 0.496}, {"GMB", "Africa", "Gambia", 
  "2020-11-13", 3698., 1., 2., 122., 0., 0.143, 1530.209, 0.414, 0.828, 
  50.483, 0., 0.059, 0.69, "", "", "", "", "", "", "", "", 98., 22646., 
  9.371, 0.041, 112., 0.046, 0.018, 56., "samples tested", "", "", "", "", 
  "", "", "", "", "", 41.67, 2.416664*^6, 207.566, 17.5, 2.339, 1.417, 
  1561.767, 10.1, 331.43, 1.91, 0.7, 31.2, 7.876, 1.1, 62.05, 0.496}, 
 {"GMB", "Africa", "Gambia", "2020-11-14", 3702., 4., 2.571, 122., 0., 0.143, 
  1531.864, 1.655, 1.064, 50.483, 0., 0.059, 0.69, "", "", "", "", "", "", 
  "", "", "", "", "", "", 126., 0.052, 0.02, 49., "samples tested", "", "", 
  "", "", "", "", "", "", "", 41.67, 2.416664*^6, 207.566, 17.5, 2.339, 
  1.417, 1561.767, 10.1, 331.43, 1.91, 0.7, 31.2, 7.876, 1.1, 62.05, 0.496}, 
 {"GMB", "Africa", "Gambia", "2020-11-15", 3702., 0., 2.571, 122., 0., 0.143, 
  1531.864, 0., 1.064, 50.483, 0., 0.059, 0.68, "", "", "", "", "", "", "", 
  "", 451., 23097., 9.557, 0.187, 140., 0.058, 0.018, 54.5, "samples tested", 
  "", "", "", "", "", "", "", "", "", 41.67, 2.416664*^6, 207.566, 17.5, 
  2.339, 1.417, 1561.767, 10.1, 331.43, 1.91, 0.7, 31.2, 7.876, 1.1, 62.05, 
  0.496}, {"GMB", "Africa", "Gambia", "2020-11-16", 3705., 3., 1.286, 122., 
  0., 0., 1533.105, 1.241, 0.532, 50.483, 0., 0., 0.68, "", "", "", "", "", 
  "", "", "", 50., 23147., 9.578, 0.021, 142., 0.059, 0.009, 110.4, 
  "samples tested", "", "", "", "", "", "", "", "", "", 41.67, 2.416664*^6, 
  207.566, 17.5, 2.339, 1.417, 1561.767, 10.1, 331.43, 1.91, 0.7, 31.2, 
  7.876, 1.1, 62.05, 0.496}, {"GMB", "Africa", "Gambia", "2020-11-17", 3705., 
  0., 1.286, 122., 0., 0., 1533.105, 0., 0.532, 50.483, 0., 0., 0.67, "", "", 
  "", "", "", "", "", "", 231., 23378., 9.674, 0.096, 162., 0.067, 0.008, 
  126., "samples tested", "", "", "", "", "", "", "", "", "", 41.67, 
  2.416664*^6, 207.566, 17.5, 2.339, 1.417, 1561.767, 10.1, 331.43, 1.91, 
  0.7, 31.2, 7.876, 1.1, 62.05, 0.496}, {"GMB", "Africa", "Gambia", 
  "2020-11-18", 3705., 0., 1.143, 122., 0., 0., 1533.105, 0., 0.473, 50.483, 
  0., 0., 0.67, "", "", "", "", "", "", "", "", 291., 23669., 9.794, 0.12, 
  182., 0.075, 0.006, 159.2, "samples tested", "", "", "", "", "", "", "", 
  "", "", 41.67, 2.416664*^6, 207.566, 17.5, 2.339, 1.417, 1561.767, 10.1, 
  331.43, 1.91, 0.7, 31.2, 7.876, 1.1, 62.05, 0.496}, 
 {"GMB", "Africa", "Gambia", "2020-11-19", 3705., 0., 1.143, 122., 0., 0., 
  1533.105, 0., 0.473, 50.483, 0., 0., 0.67, "", "", "", "", "", "", "", "", 
  307., 23976., 9.921, 0.127, 204., 0.084, 0.006, 178.5, "samples tested", 
  "", "", "", "", "", "", "", "", "", 41.67, 2.416664*^6, 207.566, 17.5, 
  2.339, 1.417, 1561.767, 10.1, 331.43, 1.91, 0.7, 31.2, 7.876, 1.1, 62.05, 
  0.496}, {"GMB", "Africa", "Gambia", "2020-11-20", 3706., 1., 1.143, 122., 
  0., 0., 1533.519, 0.414, 0.473, 50.483, 0., 0., 0.67, "", "", "", "", "", 
  "", "", "", 193., 24169., 10.001, 0.08, 218., 0.09, 0.005, 190.7, 
  "samples tested", "", "", "", "", "", "", "", "", "", 41.67, 2.416664*^6, 
  207.566, 17.5, 2.339, 1.417, 1561.767, 10.1, 331.43, 1.91, 0.7, 31.2, 
  7.876, 1.1, 62.05, 0.496}, {"GMB", "Africa", "Gambia", "2020-11-21", 3726., 
  20., 3.429, 123., 1., 0.143, 1541.795, 8.276, 1.419, 50.897, 0.414, 0.059, 
  0.67, "", "", "", "", "", "", "", "", "", "", "", "", 199., 0.082, 0.017, 
  58., "samples tested", "", "", "", "", "", "", "", "", "", 41.67, 
  2.416664*^6, 207.566, 17.5, 2.339, 1.417, 1561.767, 10.1, 331.43, 1.91, 
  0.7, 31.2, 7.876, 1.1, 62.05, 0.496}, {"GMB", "Africa", "Gambia", 
  "2020-11-22", 3726., 0., 3.429, 123., 0., 0.143, 1541.795, 0., 1.419, 
  50.897, 0., 0.059, 0.67, "", "", "", "", "", "", "", "", 188., 24357., 
  10.079, 0.078, 180., 0.074, 0.019, 52.5, "samples tested", "", "", "", "", 
  "", "", "", "", "", 41.67, 2.416664*^6, 207.566, 17.5, 2.339, 1.417, 
  1561.767, 10.1, 331.43, 1.91, 0.7, 31.2, 7.876, 1.1, 62.05, 0.496}, 
 {"GMB", "Africa", "Gambia", "2020-11-23", 3726., 0., 3., 123., 0., 0.143, 
  1541.795, 0., 1.241, 50.897, 0., 0.059, 0.67, "", "", "", "", "", "", "", 
  "", 35., 24392., 10.093, 0.014, 178., 0.074, 0.017, 59.3, "samples tested", 
  "", "", "", "", "", "", "", "", "", 41.67, 2.416664*^6, 207.566, 17.5, 
  2.339, 1.417, 1561.767, 10.1, 331.43, 1.91, 0.7, 31.2, 7.876, 1.1, 62.05, 
  0.496}, {"GMB", "Africa", "Gambia", "2020-11-24", 3726., 0., 3., 123., 0., 
  0.143, 1541.795, 0., 1.241, 50.897, 0., 0.059, 0.68, "", "", "", "", "", 
  "", "", "", 161., 24553., 10.16, 0.067, 168., 0.07, 0.018, 56., 
  "samples tested", "", "", "", "", "", "", "", "", "", 41.67, 2.416664*^6, 
  207.566, 17.5, 2.339, 1.417, 1561.767, 10.1, 331.43, 1.91, 0.7, 31.2, 
  7.876, 1.1, 62.05, 0.496}, {"GMB", "Africa", "Gambia", "2020-11-25", 3727., 
  1., 3.143, 123., 0., 0.143, 1542.209, 0.414, 1.3, 50.897, 0., 0.059, 0.68, 
  "", "", "", "", "", "", "", "", 130., 24683., 10.214, 0.054, 145., 0.06, 
  0.022, 46.1, "samples tested", "", "", "", "", "", "", "", "", "", 41.67, 
  2.416664*^6, 207.566, 17.5, 2.339, 1.417, 1561.767, 10.1, 331.43, 1.91, 
  0.7, 31.2, 7.876, 1.1, 62.05, 0.496}, {"GMB", "Africa", "Gambia", 
  "2020-11-26", 3728., 1., 3.286, 123., 0., 0.143, 1542.622, 0.414, 1.36, 
  50.897, 0., 0.059, 0.69, "", "", "", "", "", "", "", "", 133., 24816., 
  10.269, 0.055, 120., 0.05, 0.027, 36.5, "samples tested", "", "", "", "", 
  "", "", "", "", "", 41.67, 2.416664*^6, 207.566, 17.5, 2.339, 1.417, 
  1561.767, 10.1, 331.43, 1.91, 0.7, 31.2, 7.876, 1.1, 62.05, 0.496}, 
 {"GMB", "Africa", "Gambia", "2020-11-27", 3731., 3., 3.571, 123., 0., 0.143, 
  1543.864, 1.241, 1.478, 50.897, 0., 0.059, 0.7, "", "", "", "", "", "", "", 
  "", 211., 25027., 10.356, 0.087, 123., 0.051, 0.029, 34.4, 
  "samples tested", "", "", "", "", "", "", "", "", "", 41.67, 2.416664*^6, 
  207.566, 17.5, 2.339, 1.417, 1561.767, 10.1, 331.43, 1.91, 0.7, 31.2, 
  7.876, 1.1, 62.05, 0.496}, {"GMB", "Africa", "Gambia", "2020-11-28", 3731., 
  0., 0.714, 123., 0., 0., 1543.864, 0., 0.296, 50.897, 0., 0., 0.71, "", "", 
  "", "", "", "", "", "", "", "", "", "", 135., 0.056, 0.005, 189.1, 
  "samples tested", "", "", "", "", "", "", "", "", "", 41.67, 2.416664*^6, 
  207.566, 17.5, 2.339, 1.417, 1561.767, 10.1, 331.43, 1.91, 0.7, 31.2, 
  7.876, 1.1, 62.05, 0.496}, {"GMB", "Africa", "Gambia", "2020-11-29", 3734., 
  3., 1.143, 123., 0., 0., 1545.105, 1.241, 0.473, 50.897, 0., 0., 0.72, "", 
  "", "", "", "", "", "", "", 358., 25385., 10.504, 0.148, 147., 0.061, 
  0.008, 128.6, "samples tested", "", "", "", "", "", "", "", "", "", 41.67, 
  2.416664*^6, 207.566, 17.5, 2.339, 1.417, 1561.767, 10.1, 331.43, 1.91, 
  0.7, 31.2, 7.876, 1.1, 62.05, 0.496}, {"GMB", "Africa", "Gambia", 
  "2020-11-30", 3742., 8., 2.286, 123., 0., 0., 1548.416, 3.31, 0.946, 
  50.897, 0., 0., 0.72, "", "", "", "", "", "", "", "", 56., 25441., 10.527, 
  0.023, 150., 0.062, 0.015, 65.6, "samples tested", "", "", "", "", "", "", 
  "", "", "", 41.67, 2.416664*^6, 207.566, 17.5, 2.339, 1.417, 1561.767, 
  10.1, 331.43, 1.91, 0.7, 31.2, 7.876, 1.1, 62.05, 0.496}, 
 {"GMB", "Africa", "Gambia", "2020-12-01", 3743., 1., 2.429, 123., 0., 0., 
  1548.829, 0.414, 1.005, 50.897, 0., 0., 0.71, "", "", "", "", "", "", "", 
  "", 149., 25590., 10.589, 0.062, 148., 0.061, 0.016, 60.9, 
  "samples tested", "", "", "", "", "", "", "", "", "", 41.67, 2.416664*^6, 
  207.566, 17.5, 2.339, 1.417, 1561.767, 10.1, 331.43, 1.91, 0.7, 31.2, 
  7.876, 1.1, 62.05, 0.496}, {"GMB", "Africa", "Gambia", "2020-12-02", 3765., 
  22., 5.429, 123., 0., 0., 1557.933, 9.103, 2.246, 50.897, 0., 0., 0.71, "", 
  "", "", "", "", "", "", "", 90., 25680., 10.626, 0.037, 142., 0.059, 0.038, 
  26.2, "samples tested", "", "", "", "", "", "", "", "", "", 41.67, 
  2.416664*^6, 207.566, 17.5, 2.339, 1.417, 1561.767, 10.1, 331.43, 1.91, 
  0.7, 31.2, 7.876, 1.1, 62.05, 0.496}, {"GMB", "Africa", "Gambia", 
  "2020-12-03", 3767., 2., 5.571, 123., 0., 0., 1558.76, 0.828, 2.305, 
  50.897, 0., 0., 0.71, "", "", "", "", "", "", "", "", 185., 25865., 10.703, 
  0.077, 150., 0.062, 0.037, 26.9, "samples tested", "", "", "", "", "", "", 
  "", "", "", 41.67, 2.416664*^6, 207.566, 17.5, 2.339, 1.417, 1561.767, 
  10.1, 331.43, 1.91, 0.7, 31.2, 7.876, 1.1, 62.05, 0.496}, 
 {"GMB", "Africa", "Gambia", "2020-12-04", 3768., 1., 5.286, 123., 0., 0., 
  1559.174, 0.414, 2.187, 50.897, 0., 0., 0.71, "", "", "", "", "", "", "", 
  "", 260., 26125., 10.81, 0.108, 157., 0.065, 0.034, 29.7, "samples tested", 
  "", "", "", "", "", "", "", "", "", 41.67, 2.416664*^6, 207.566, 17.5, 
  2.339, 1.417, 1561.767, 10.1, 331.43, 1.91, 0.7, 31.2, 7.876, 1.1, 62.05, 
  0.496}, {"GMB", "Africa", "Gambia", "2020-12-05", 3770., 2., 5.571, 123., 
  0., 0., 1560.002, 0.828, 2.305, 50.897, 0., 0., 0.71, "", "", "", "", "", 
  "", "", "", "", "", "", "", 158., 0.065, 0.035, 28.4, "samples tested", "", 
  "", "", "", "", "", "", "", "", 41.67, 2.416664*^6, 207.566, 17.5, 2.339, 
  1.417, 1561.767, 10.1, 331.43, 1.91, 0.7, 31.2, 7.876, 1.1, 62.05, 0.496}, 
 {"GMB", "Africa", "Gambia", "2020-12-06", 3770., 0., 5.143, 123., 0., 0., 
  1560.002, 0., 2.128, 50.897, 0., 0., 0.71, "", "", "", "", "", "", "", "", 
  376., 26501., 10.966, 0.156, 159., 0.066, 0.032, 30.9, "samples tested", 
  "", "", "", "", "", "", "", "", "", 41.67, 2.416664*^6, 207.566, 17.5, 
  2.339, 1.417, 1561.767, 10.1, 331.43, 1.91, 0.7, 31.2, 7.876, 1.1, 62.05, 
  0.496}, {"GMB", "Africa", "Gambia", "2020-12-07", 3770., 0., 4., 123., 0., 
  0., 1560.002, 0., 1.655, 50.897, 0., 0., 0.71, "", "", "", "", "", "", "", 
  "", 156., 26657., 11.03, 0.065, 174., 0.072, 0.023, 43.5, "samples tested", 
  "", "", "", "", "", "", "", "", "", 41.67, 2.416664*^6, 207.566, 17.5, 
  2.339, 1.417, 1561.767, 10.1, 331.43, 1.91, 0.7, 31.2, 7.876, 1.1, 62.05, 
  0.496}, {"GMB", "Africa", "Gambia", "2020-12-08", 3776., 6., 4.714, 123., 
  0., 0., 1562.484, 2.483, 1.951, 50.897, 0., 0., 0.71, "", "", "", "", "", 
  "", "", "", 137., 26794., 11.087, 0.057, 172., 0.071, 0.027, 36.5, 
  "samples tested", "", "", "", "", "", "", "", "", "", 41.67, 2.416664*^6, 
  207.566, 17.5, 2.339, 1.417, 1561.767, 10.1, 331.43, 1.91, 0.7, 31.2, 
  7.876, 1.1, 62.05, 0.496}, {"GMB", "Africa", "Gambia", "2020-12-09", 3776., 
  0., 1.571, 123., 0., 0., 1562.484, 0., 0.65, 50.897, 0., 0., 0.71, "", "", 
  "", "", "", "", "", "", 110., 26904., 11.133, 0.046, 175., 0.072, 0.009, 
  111.4, "samples tested", "", "", "", "", "", "", "", "", "", 41.67, 
  2.416664*^6, 207.566, 17.5, 2.339, 1.417, 1561.767, 10.1, 331.43, 1.91, 
  0.7, 31.2, 7.876, 1.1, 62.05, 0.496}, {"GMB", "Africa", "Gambia", 
  "2020-12-10", 3777., 1., 1.429, 123., 0., 0., 1562.898, 0.414, 0.591, 
  50.897, 0., 0., 0.72, "", "", "", "", "", "", "", "", 247., 27151., 11.235, 
  0.102, 184., 0.076, 0.008, 128.8, "samples tested", "", "", "", "", "", "", 
  "", "", "", 41.67, 2.416664*^6, 207.566, 17.5, 2.339, 1.417, 1561.767, 
  10.1, 331.43, 1.91, 0.7, 31.2, 7.876, 1.1, 62.05, 0.496}, 
 {"GMB", "Africa", "Gambia", "2020-12-11", 3779., 2., 1.571, 123., 0., 0., 
  1563.726, 0.828, 0.65, 50.897, 0., 0., 0.72, "", "", "", "", "", "", "", 
  "", 205., 27356., 11.32, 0.085, 176., 0.073, 0.009, 112., "samples tested", 
  "", "", "", "", "", "", "", "", "", 41.67, 2.416664*^6, 207.566, 17.5, 
  2.339, 1.417, 1561.767, 10.1, 331.43, 1.91, 0.7, 31.2, 7.876, 1.1, 62.05, 
  0.496}, {"GMB", "Africa", "Gambia", "2020-12-12", 3779., 0., 1.286, 123., 
  0., 0., 1563.726, 0., 0.532, 50.897, 0., 0., 0.72, "", "", "", "", "", "", 
  "", "", "", "", "", "", 175., 0.072, 0.007, 136.1, "samples tested", "", 
  "", "", "", "", "", "", "", "", 41.67, 2.416664*^6, 207.566, 17.5, 2.339, 
  1.417, 1561.767, 10.1, 331.43, 1.91, 0.7, 31.2, 7.876, 1.1, 62.05, 0.496}, 
 {"GMB", "Africa", "Gambia", "2020-12-13", 3782., 3., 1.714, 123., 0., 0., 
  1564.967, 1.241, 0.709, 50.897, 0., 0., 0.73, "", "", "", "", "", "", "", 
  "", 358., 27714., 11.468, 0.148, 173., 0.072, 0.01, 100.9, 
  "samples tested", "", "", "", "", "", "", "", "", "", 41.67, 2.416664*^6, 
  207.566, 17.5, 2.339, 1.417, 1561.767, 10.1, 331.43, 1.91, 0.7, 31.2, 
  7.876, 1.1, 62.05, 0.496}, {"GMB", "Africa", "Gambia", "2020-12-14", 3782., 
  0., 1.714, 123., 0., 0., 1564.967, 0., 0.709, 50.897, 0., 0., 0.73, "", "", 
  "", "", "", "", "", "", 50., 27764., 11.489, 0.021, 158., 0.065, 0.011, 
  92.2, "samples tested", "", "", "", "", "", "", "", "", "", 41.67, 
  2.416664*^6, 207.566, 17.5, 2.339, 1.417, 1561.767, 10.1, 331.43, 1.91, 
  0.7, 31.2, 7.876, 1.1, 62.05, 0.496}, {"GMB", "Africa", "Gambia", 
  "2020-12-15", 3785., 3., 1.286, 123., 0., 0., 1566.209, 1.241, 0.532, 
  50.897, 0., 0., 0.74, "", "", "", "", "", "", "", "", 263., 28027., 11.597, 
  0.109, 176., 0.073, 0.007, 136.9, "samples tested", "", "", "", "", "", "", 
  "", "", "", 45.37, 2.416664*^6, 207.566, 17.5, 2.339, 1.417, 1561.767, 
  10.1, 331.43, 1.91, 0.7, 31.2, 7.876, 1.1, 62.05, 0.496}, 
 {"GMB", "Africa", "Gambia", "2020-12-16", 3786., 1., 1.429, 123., 0., 0., 
  1566.622, 0.414, 0.591, 50.897, 0., 0., 0.74, "", "", "", "", "", "", "", 
  "", 123., 28150., 11.648, 0.051, 178., 0.074, 0.008, 124.6, 
  "samples tested", "", "", "", "", "", "", "", "", "", 45.37, 2.416664*^6, 
  207.566, 17.5, 2.339, 1.417, 1561.767, 10.1, 331.43, 1.91, 0.7, 31.2, 
  7.876, 1.1, 62.05, 0.496}, {"GMB", "Africa", "Gambia", "2020-12-17", 3786., 
  0., 1.286, 123., 0., 0., 1566.622, 0., 0.532, 50.897, 0., 0., 0.74, "", "", 
  "", "", "", "", "", "", 191., 28341., 11.727, 0.079, 170., 0.07, 0.008, 
  132.2, "samples tested", "", "", "", "", "", "", "", "", "", 45.37, 
  2.416664*^6, 207.566, 17.5, 2.339, 1.417, 1561.767, 10.1, 331.43, 1.91, 
  0.7, 31.2, 7.876, 1.1, 62.05, 0.496}, {"GMB", "Africa", "Gambia", 
  "2020-12-18", 3786., 0., 1., 123., 0., 0., 1566.622, 0., 0.414, 50.897, 0., 
  0., 0.75, "", "", "", "", "", "", "", "", 261., 28602., 11.835, 0.108, 
  178., 0.074, 0.006, 178., "samples tested", "", "", "", "", "", "", "", "", 
  "", 45.37, 2.416664*^6, 207.566, 17.5, 2.339, 1.417, 1561.767, 10.1, 
  331.43, 1.91, 0.7, 31.2, 7.876, 1.1, 62.05, 0.496}, 
 {"GMB", "Africa", "Gambia", "2020-12-19", 3786., 0., 1., 123., 0., 0., 
  1566.622, 0., 0.414, 50.897, 0., 0., 0.76, "", "", "", "", "", "", "", "", 
  "", "", "", "", 174., 0.072, 0.006, 174., "samples tested", "", "", "", "", 
  "", "", "", "", "", 45.37, 2.416664*^6, 207.566, 17.5, 2.339, 1.417, 
  1561.767, 10.1, 331.43, 1.91, 0.7, 31.2, 7.876, 1.1, 62.05, 0.496}, 
 {"GMB", "Africa", "Gambia", "2020-12-20", 3786., 0., 0.571, 123., 0., 0., 
  1566.622, 0., 0.236, 50.897, 0., 0., 0.77, "", "", "", "", "", "", "", "", 
  295., 28897., 11.957, 0.122, 169., 0.07, 0.003, 296., "samples tested", "", 
  "", "", "", "", "", "", "", "", 45.37, 2.416664*^6, 207.566, 17.5, 2.339, 
  1.417, 1561.767, 10.1, 331.43, 1.91, 0.7, 31.2, 7.876, 1.1, 62.05, 0.496}, 
 {"GMB", "Africa", "Gambia", "2020-12-21", 3786., 0., 0.571, 123., 0., 0., 
  1566.622, 0., 0.236, 50.897, 0., 0., 0.78, "", "", "", "", "", "", "", "", 
  56., 28953., 11.981, 0.023, 170., 0.07, 0.003, 297.7, "samples tested", "", 
  "", "", "", "", "", "", "", "", 45.37, 2.416664*^6, 207.566, 17.5, 2.339, 
  1.417, 1561.767, 10.1, 331.43, 1.91, 0.7, 31.2, 7.876, 1.1, 62.05, 0.496}, 
 {"GMB", "Africa", "Gambia", "2020-12-22", 3791., 5., 0.857, 123., 0., 0., 
  1568.691, 2.069, 0.355, 50.897, 0., 0., 0.79, "", "", "", "", "", "", "", 
  "", 199., 29152., 12.063, 0.082, 161., 0.067, 0.005, 187.9, 
  "samples tested", "", "", "", "", "", "", "", "", "", 45.37, 2.416664*^6, 
  207.566, 17.5, 2.339, 1.417, 1561.767, 10.1, 331.43, 1.91, 0.7, 31.2, 
  7.876, 1.1, 62.05, 0.496}, {"GMB", "Africa", "Gambia", "2020-12-23", 3791., 
  0., 0.714, 123., 0., 0., 1568.691, 0., 0.296, 50.897, 0., 0., 0.81, "", "", 
  "", "", "", "", "", "", 170., 29322., 12.133, 0.07, 167., 0.069, 0.004, 
  233.9, "samples tested", "", "", "", "", "", "", "", "", "", 45.37, 
  2.416664*^6, 207.566, 17.5, 2.339, 1.417, 1561.767, 10.1, 331.43, 1.91, 
  0.7, 31.2, 7.876, 1.1, 62.05, 0.496}, {"GMB", "Africa", "Gambia", 
  "2020-12-24", 3791., 0., 0.714, 123., 0., 0., 1568.691, 0., 0.296, 50.897, 
  0., 0., 0.83, "", "", "", "", "", "", "", "", 173., 29495., 12.205, 0.072, 
  165., 0.068, 0.004, 231.1, "samples tested", "", "", "", "", "", "", "", 
  "", "", 45.37, 2.416664*^6, 207.566, 17.5, 2.339, 1.417, 1561.767, 10.1, 
  331.43, 1.91, 0.7, 31.2, 7.876, 1.1, 62.05, 0.496}, 
 {"GMB", "Africa", "Gambia", "2020-12-25", 3791., 0., 0.714, 123., 0., 0., 
  1568.691, 0., 0.296, 50.897, 0., 0., 0.84, "", "", "", "", "", "", "", "", 
  238., 29733., 12.303, 0.098, 162., 0.067, 0.004, 226.9, "samples tested", 
  "", "", "", "", "", "", "", "", "", 45.37, 2.416664*^6, 207.566, 17.5, 
  2.339, 1.417, 1561.767, 10.1, 331.43, 1.91, 0.7, 31.2, 7.876, 1.1, 62.05, 
  0.496}, {"GMB", "Africa", "Gambia", "2020-12-26", 3791., 0., 0.714, 123., 
  0., 0., 1568.691, 0., 0.296, 50.897, 0., 0., 0.86, "", "", "", "", "", "", 
  "", "", "", "", "", "", 161., 0.067, 0.004, 225.5, "samples tested", "", 
  "", "", "", "", "", "", "", "", 45.37, 2.416664*^6, 207.566, 17.5, 2.339, 
  1.417, 1561.767, 10.1, 331.43, 1.91, 0.7, 31.2, 7.876, 1.1, 62.05, 0.496}, 
 {"GMB", "Africa", "Gambia", "2020-12-27", 3793., 2., 1., 123., 0., 0., 
  1569.519, 0.828, 0.414, 50.897, 0., 0., 0.89, "", "", "", "", "", "", "", 
  "", 291., 30024., 12.424, 0.12, 161., 0.067, 0.006, 161., "samples tested", 
  "", "", "", "", "", "", "", "", "", 45.37, 2.416664*^6, 207.566, 17.5, 
  2.339, 1.417, 1561.767, 10.1, 331.43, 1.91, 0.7, 31.2, 7.876, 1.1, 62.05, 
  0.496}, {"GMB", "Africa", "Gambia", "2020-12-28", 3793., 0., 1., 123., 0., 
  0., 1569.519, 0., 0.414, 50.897, 0., 0., 0.9, "", "", "", "", "", "", "", 
  "", 41., 30065., 12.441, 0.017, 159., 0.066, 0.006, 159., "samples tested", 
  "", "", "", "", "", "", "", "", "", 45.37, 2.416664*^6, 207.566, 17.5, 
  2.339, 1.417, 1561.767, 10.1, 331.43, 1.91, 0.7, 31.2, 7.876, 1.1, 62.05, 
  0.496}, {"GMB", "Africa", "Gambia", "2020-12-29", 3797., 4., 0.857, 124., 
  1., 0.143, 1571.174, 1.655, 0.355, 51.31, 0.414, 0.059, 0.92, "", "", "", 
  "", "", "", "", "", 187., 30252., 12.518, 0.077, 157., 0.065, 0.005, 183.2, 
  "samples tested", "", "", "", "", "", "", "", "", "", 45.37, 2.416664*^6, 
  207.566, 17.5, 2.339, 1.417, 1561.767, 10.1, 331.43, 1.91, 0.7, 31.2, 
  7.876, 1.1, 62.05, 0.496}, {"GMB", "Africa", "Gambia", "2020-12-30", 3797., 
  0., 0.857, 124., 0., 0.143, 1571.174, 0., 0.355, 51.31, 0., 0.059, 0.93, 
  "", "", "", "", "", "", "", "", 130., 30382., 12.572, 0.054, 151., 0.062, 
  0.006, 176.2, "samples tested", "", "", "", "", "", "", "", "", "", 45.37, 
  2.416664*^6, 207.566, 17.5, 2.339, 1.417, 1561.767, 10.1, 331.43, 1.91, 
  0.7, 31.2, 7.876, 1.1, 62.05, 0.496}, {"GMB", "Africa", "Gambia", 
  "2020-12-31", 3797., 0., 0.857, 124., 0., 0.143, 1571.174, 0., 0.355, 
  51.31, 0., 0.059, 0.95, "", "", "", "", "", "", "", "", 113., 30495., 
  12.619, 0.047, 143., 0.059, 0.006, 166.9, "samples tested", "", "", "", "", 
  "", "", "", "", "", 45.37, 2.416664*^6, 207.566, 17.5, 2.339, 1.417, 
  1561.767, 10.1, 331.43, 1.91, 0.7, 31.2, 7.876, 1.1, 62.05, 0.496}, 
 {"GMB", "Africa", "Gambia", "2021-01-01", 3800., 3., 1.286, 124., 0., 0.143, 
  1572.416, 1.241, 0.532, 51.31, 0., 0.059, 0.96, "", "", "", "", "", "", "", 
  "", "", "", "", "", 136., 0.056, 0.009, 105.8, "samples tested", "", "", 
  "", "", "", "", "", "", "", 45.37, 2.416664*^6, 207.566, 17.5, 2.339, 
  1.417, 1561.767, 10.1, 331.43, 1.91, 0.7, 31.2, 7.876, 1.1, 62.05, 0.496}, 
 {"GMB", "Africa", "Gambia", "2021-01-02", 3800., 0., 1.286, 124., 0., 0.143, 
  1572.416, 0., 0.532, 51.31, 0., 0.059, 0.97, "", "", "", "", "", "", "", 
  "", "", "", "", "", 142., 0.059, 0.009, 110.4, "samples tested", "", "", 
  "", "", "", "", "", "", "", 45.37, 2.416664*^6, 207.566, 17.5, 2.339, 
  1.417, 1561.767, 10.1, 331.43, 1.91, 0.7, 31.2, 7.876, 1.1, 62.05, 0.496}, 
 {"GMB", "Africa", "Gambia", "2021-01-03", 3800., 0., 1., 124., 0., 0.143, 
  1572.416, 0., 0.414, 51.31, 0., 0.059, 0.98, "", "", "", "", "", "", "", 
  "", 570., 31065., 12.854, 0.236, 149., 0.062, 0.007, 149., 
  "samples tested", "", "", "", "", "", "", "", "", "", 45.37, 2.416664*^6, 
  207.566, 17.5, 2.339, 1.417, 1561.767, 10.1, 331.43, 1.91, 0.7, 31.2, 
  7.876, 1.1, 62.05, 0.496}, {"GMB", "Africa", "Gambia", "2021-01-04", 3800., 
  0., 1., 124., 0., 0.143, 1572.416, 0., 0.414, 51.31, 0., 0.059, 0.99, "", 
  "", "", "", "", "", "", "", 82., 31147., 12.888, 0.034, 155., 0.064, 0.006, 
  155., "samples tested", "", "", "", "", "", "", "", "", "", 45.37, 
  2.416664*^6, 207.566, 17.5, 2.339, 1.417, 1561.767, 10.1, 331.43, 1.91, 
  0.7, 31.2, 7.876, 1.1, 62.05, 0.496}, {"GMB", "Africa", "Gambia", 
  "2021-01-05", 3812., 12., 2.143, 125., 1., 0.143, 1577.381, 4.966, 0.887, 
  51.724, 0.414, 0.059, 1.01, "", "", "", "", "", "", "", "", 265., 31412., 
  12.998, 0.11, 166., 0.069, 0.013, 77.5, "samples tested", "", "", "", "", 
  "", "", "", "", "", 45.37, 2.416664*^6, 207.566, 17.5, 2.339, 1.417, 
  1561.767, 10.1, 331.43, 1.91, 0.7, 31.2, 7.876, 1.1, 62.05, 0.496}, 
 {"GMB", "Africa", "Gambia", "2021-01-06", 3812., 0., 2.143, 125., 0., 0.143, 
  1577.381, 0., 0.887, 51.724, 0., 0.059, 1.03, "", "", "", "", "", "", "", 
  "", 232., 31644., 13.094, 0.096, 180., 0.074, 0.012, 84., "samples tested", 
  "", "", "", "", "", "", "", "", "", 45.37, 2.416664*^6, 207.566, 17.5, 
  2.339, 1.417, 1561.767, 10.1, 331.43, 1.91, 0.7, 31.2, 7.876, 1.1, 62.05, 
  0.496}, {"GMB", "Africa", "Gambia", "2021-01-07", 3833., 21., 5.143, 125., 
  0., 0.143, 1586.071, 8.69, 2.128, 51.724, 0., 0.059, 1.04, "", "", "", "", 
  "", "", "", "", 278., 31922., 13.209, 0.115, 204., 0.084, 0.025, 39.7, 
  "samples tested", "", "", "", "", "", "", "", "", "", 45.37, 2.416664*^6, 
  207.566, 17.5, 2.339, 1.417, 1561.767, 10.1, 331.43, 1.91, 0.7, 31.2, 
  7.876, 1.1, 62.05, 0.496}, {"GMB", "Africa", "Gambia", "2021-01-08", 3838., 
  5., 5.429, 125., 0., 0.143, 1588.14, 2.069, 2.246, 51.724, 0., 0.059, 1.06, 
  "", "", "", "", "", "", "", "", 394., 32316., 13.372, 0.163, 233., 0.096, 
  0.023, 42.9, "samples tested", "", "", "", "", "", "", "", "", "", 45.37, 
  2.416664*^6, 207.566, 17.5, 2.339, 1.417, 1561.767, 10.1, 331.43, 1.91, 
  0.7, 31.2, 7.876, 1.1, 62.05, 0.496}, {"GMB", "Africa", "Gambia", 
  "2021-01-09", 3841., 3., 5.857, 125., 0., 0.143, 1589.381, 1.241, 2.424, 
  51.724, 0., 0.059, 1.08, "", "", "", "", "", "", "", "", "", "", "", "", 
  247., 0.102, 0.024, 42.2, "samples tested", "", "", "", "", "", "", "", "", 
  "", 45.37, 2.416664*^6, 207.566, 17.5, 2.339, 1.417, 1561.767, 10.1, 
  331.43, 1.91, 0.7, 31.2, 7.876, 1.1, 62.05, 0.496}, 
 {"GMB", "Africa", "Gambia", "2021-01-10", 3857., 16., 8.143, 125., 0., 
  0.143, 1596.002, 6.621, 3.369, 51.724, 0., 0.059, 1.1, "", "", "", "", "", 
  "", "", "", 570., 32886., 13.608, 0.236, 260., 0.108, 0.031, 31.9, 
  "samples tested", "", "", "", "", "", "", "", "", "", 45.37, 2.416664*^6, 
  207.566, 17.5, 2.339, 1.417, 1561.767, 10.1, 331.43, 1.91, 0.7, 31.2, 
  7.876, 1.1, 62.05, 0.496}, {"GMB", "Africa", "Gambia", "2021-01-11", 3857., 
  0., 8.143, 125., 0., 0.143, 1596.002, 0., 3.369, 51.724, 0., 0.059, 1.11, 
  "", "", "", "", "", "", "", "", 205., 33091., 13.693, 0.085, 278., 0.115, 
  0.029, 34.1, "samples tested", "", "", "", "", "", "", "", "", "", 45.37, 
  2.416664*^6, 207.566, 17.5, 2.339, 1.417, 1561.767, 10.1, 331.43, 1.91, 
  0.7, 31.2, 7.876, 1.1, 62.05, 0.496}, {"GMB", "Africa", "Gambia", 
  "2021-01-12", 3876., 19., 9.143, 125., 0., 0., 1603.864, 7.862, 3.783, 
  51.724, 0., 0., 1.13, "", "", "", "", "", "", "", "", 388., 33479., 13.853, 
  0.161, 295., 0.122, 0.031, 32.3, "samples tested", "", "", "", "", "", "", 
  "", "", "", 45.37, 2.416664*^6, 207.566, 17.5, 2.339, 1.417, 1561.767, 
  10.1, 331.43, 1.91, 0.7, 31.2, 7.876, 1.1, 62.05, 0.496}, 
 {"GMB", "Africa", "Gambia", "2021-01-13", 3885., 9., 10.429, 125., 0., 0., 
  1607.588, 3.724, 4.315, 51.724, 0., 0., 1.14, "", "", "", "", "", "", "", 
  "", 194., 33673., 13.934, 0.08, 290., 0.12, 0.036, 27.8, "samples tested", 
  "", "", "", "", "", "", "", "", "", 45.37, 2.416664*^6, 207.566, 17.5, 
  2.339, 1.417, 1561.767, 10.1, 331.43, 1.91, 0.7, 31.2, 7.876, 1.1, 62.05, 
  0.496}, {"GMB", "Africa", "Gambia", "2021-01-14", 3893., 8., 8.571, 126., 
  1., 0.143, 1610.898, 3.31, 3.547, 52.138, 0.414, 0.059, 1.15, "", "", "", 
  "", "", "", "", "", 251., 33924., 14.038, 0.104, 286., 0.118, 0.03, 33.4, 
  "samples tested", "", "", "", "", "", "", "", "", "", 45.37, 2.416664*^6, 
  207.566, 17.5, 2.339, 1.417, 1561.767, 10.1, 331.43, 1.91, 0.7, 31.2, 
  7.876, 1.1, 62.05, 0.496}, {"GMB", "Africa", "Gambia", "2021-01-15", 3897., 
  4., 8.429, 127., 1., 0.286, 1612.554, 1.655, 3.488, 52.552, 0.414, 0.118, 
  1.16, "", "", "", "", "", "", "", "", 409., 34333., 14.207, 0.169, 288., 
  0.119, 0.029, 34.2, "samples tested", "", "", "", "", "", "", "", "", "", 
  45.37, 2.416664*^6, 207.566, 17.5, 2.339, 1.417, 1561.767, 10.1, 331.43, 
  1.91, 0.7, 31.2, 7.876, 1.1, 62.05, 0.496}, {"GMB", "Africa", "Gambia", 
  "2021-01-16", 3897., 0., 8., 127., 0., 0.286, 1612.554, 0., 3.31, 52.552, 
  0., 0.118, 1.17, "", "", "", "", "", "", "", "", "", "", "", "", 293., 
  0.121, 0.027, 36.6, "samples tested", "", "", "", "", "", "", "", "", "", 
  45.37, 2.416664*^6, 207.566, 17.5, 2.339, 1.417, 1561.767, 10.1, 331.43, 
  1.91, 0.7, 31.2, 7.876, 1.1, 62.05, 0.496}, {"GMB", "Africa", "Gambia", 
  "2021-01-17", 3910., 13., 7.571, 127., 0., 0.286, 1617.933, 5.379, 3.133, 
  52.552, 0., 0.118, 1.18, "", "", "", "", "", "", "", "", 643., 34976., 
  14.473, 0.266, 299., 0.124, 0.025, 39.5, "samples tested", "", "", "", "", 
  "", "", "", "", "", 45.37, 2.416664*^6, 207.566, 17.5, 2.339, 1.417, 
  1561.767, 10.1, 331.43, 1.91, 0.7, 31.2, 7.876, 1.1, 62.05, 0.496}, 
 {"GMB", "Africa", "Gambia", "2021-01-18", 3933., 23., 10.857, 128., 1., 
  0.429, 1627.45, 9.517, 4.493, 52.966, 0.414, 0.177, 1.19, "", "", "", "", 
  "", "", "", "", 250., 35226., 14.576, 0.103, 305., 0.126, 0.036, 28.1, 
  "samples tested", "", "", "", "", "", "", "", "", "", 45.37, 2.416664*^6, 
  207.566, 17.5, 2.339, 1.417, 1561.767, 10.1, 331.43, 1.91, 0.7, 31.2, 
  7.876, 1.1, 62.05, 0.496}, {"GMB", "Africa", "Gambia", "2021-01-19", 3938., 
  5., 8.857, 128., 0., 0.429, 1629.519, 2.069, 3.665, 52.966, 0., 0.177, 1.2, 
  "", "", "", "", "", "", "", "", 347., 35573., 14.72, 0.144, 299., 0.124, 
  0.03, 33.8, "samples tested", "", "", "", "", "", "", "", "", "", 45.37, 
  2.416664*^6, 207.566, 17.5, 2.339, 1.417, 1561.767, 10.1, 331.43, 1.91, 
  0.7, 31.2, 7.876, 1.1, 62.05, 0.496}, {"GMB", "Africa", "Gambia", 
  "2021-01-20", 3938., 0., 7.571, 128., 0., 0.429, 1629.519, 0., 3.133, 
  52.966, 0., 0.177, 1.21, "", "", "", "", "", "", "", "", 211., 35784., 
  14.807, 0.087, 302., 0.125, 0.025, 39.9, "samples tested", "", "", "", "", 
  "", "", "", "", "", 45.37, 2.416664*^6, 207.566, 17.5, 2.339, 1.417, 
  1561.767, 10.1, 331.43, 1.91, 0.7, 31.2, 7.876, 1.1, 62.05, 0.496}, 
 {"GMB", "Africa", "Gambia", "2021-01-21", 3950., 12., 8.143, 128., 0., 
  0.286, 1634.485, 4.966, 3.369, 52.966, 0., 0.118, 1.22, "", "", "", "", "", 
  "", "", "", 335., 36119., 14.946, 0.139, 314., 0.13, 0.026, 38.6, 
  "samples tested", "", "", "", "", "", "", "", "", "", 45.37, 2.416664*^6, 
  207.566, 17.5, 2.339, 1.417, 1561.767, 10.1, 331.43, 1.91, 0.7, 31.2, 
  7.876, 1.1, 62.05, 0.496}, {"GMB", "Africa", "Gambia", "2021-01-22", 3958., 
  8., 8.714, 128., 0., 0.143, 1637.795, 3.31, 3.606, 52.966, 0., 0.059, 1.23, 
  "", "", "", "", "", "", "", "", "", "", "", "", 303., 0.125, 0.029, 34.8, 
  "samples tested", "", "", "", "", "", "", "", "", "", 45.37, 2.416664*^6, 
  207.566, 17.5, 2.339, 1.417, 1561.767, 10.1, 331.43, 1.91, 0.7, 31.2, 
  7.876, 1.1, 62.05, 0.496}, {"GMB", "Africa", "Gambia", "2021-01-23", 3958., 
  0., 8.714, 128., 0., 0.143, 1637.795, 0., 3.606, 52.966, 0., 0.059, 1.24, 
  "", "", "", "", "", "", "", "", "", "", "", "", 304., 0.126, 0.029, 34.9, 
  "samples tested", "", "", "", "", "", "", "", "", "", 45.37, 2.416664*^6, 
  207.566, 17.5, 2.339, 1.417, 1561.767, 10.1, 331.43, 1.91, 0.7, 31.2, 
  7.876, 1.1, 62.05, 0.496}, {"GMB", "Africa", "Gambia", "2021-01-24", 3972., 
  14., 8.857, 128., 0., 0.143, 1643.588, 5.793, 3.665, 52.966, 0., 0.059, 
  1.26, "", "", "", "", "", "", "", "", 997., 37116., 15.358, 0.413, 306., 
  0.127, 0.029, 34.5, "samples tested", "", "", "", "", "", "", "", "", "", 
  45.37, 2.416664*^6, 207.566, 17.5, 2.339, 1.417, 1561.767, 10.1, 331.43, 
  1.91, 0.7, 31.2, 7.876, 1.1, 62.05, 0.496}, {"GMB", "Africa", "Gambia", 
  "2021-01-25", 4008., 36., 10.714, 128., 0., 0., 1658.485, 14.897, 4.434, 
  52.966, 0., 0., 1.27, "", "", "", "", "", "", "", "", 122., 37238., 15.409, 
  0.05, 287., 0.119, 0.037, 26.8, "samples tested", "", "", "", "", "", "", 
  "", "", "", 45.37, 2.416664*^6, 207.566, 17.5, 2.339, 1.417, 1561.767, 
  10.1, 331.43, 1.91, 0.7, 31.2, 7.876, 1.1, 62.05, 0.496}, 
 {"GMB", "Africa", "Gambia", "2021-01-26", 4012., 4., 10.571, 128., 0., 0., 
  1660.14, 1.655, 4.374, 52.966, 0., 0., 1.28, "", "", "", "", "", "", "", 
  "", 283., 37521., 15.526, 0.117, 278., 0.115, 0.038, 26.3, 
  "samples tested", "", "", "", "", "", "", "", "", "", 45.37, 2.416664*^6, 
  207.566, 17.5, 2.339, 1.417, 1561.767, 10.1, 331.43, 1.91, 0.7, 31.2, 
  7.876, 1.1, 62.05, 0.496}, {"GMB", "Africa", "Gambia", "2021-01-27", 4019., 
  7., 11.571, 128., 0., 0., 1663.036, 2.897, 4.788, 52.966, 0., 0., 1.29, "", 
  "", "", "", "", "", "", "", "", "", "", "", 298., 0.123, 0.039, 25.8, 
  "samples tested", "", "", "", "", "", "", "", "", "", 45.37, 2.416664*^6, 
  207.566, 17.5, 2.339, 1.417, 1561.767, 10.1, 331.43, 1.91, 0.7, 31.2, 
  7.876, 1.1, 62.05, 0.496}, {"GMB", "Africa", "Gambia", "2021-01-28", 4019., 
  0., 9.857, 128., 0., 0., 1663.036, 0., 4.079, 52.966, 0., 0., 1.3, "", "", 
  "", "", "", "", "", "", 699., 38220., 15.815, 0.289, 300., 0.124, 0.033, 
  30.4, "samples tested", "", "", "", "", "", "", "", "", "", 45.37, 
  2.416664*^6, 207.566, 17.5, 2.339, 1.417, 1561.767, 10.1, 331.43, 1.91, 
  0.7, 31.2, 7.876, 1.1, 62.05, 0.496}, {"GMB", "Africa", "Gambia", 
  "2021-01-29", 4019., 0., 8.714, 128., 0., 0., 1663.036, 0., 3.606, 52.966, 
  0., 0., 1.31, "", "", "", "", "", "", "", "", "", "", "", "", 302., 0.125, 
  0.029, 34.7, "samples tested", "", "", "", "", "", "", "", "", "", 45.37, 
  2.416664*^6, 207.566, 17.5, 2.339, 1.417, 1561.767, 10.1, 331.43, 1.91, 
  0.7, 31.2, 7.876, 1.1, 62.05, 0.496}, {"GMB", "Africa", "Gambia", 
  "2021-01-30", 4090., 71., 18.857, 128., 0., 0., 1692.416, 29.379, 7.803, 
  52.966, 0., 0., 1.33, "", "", "", "", "", "", "", "", "", "", "", "", 304., 
  0.126, 0.062, 16.1, "samples tested", "", "", "", "", "", "", "", "", "", 
  45.37, 2.416664*^6, 207.566, 17.5, 2.339, 1.417, 1561.767, 10.1, 331.43, 
  1.91, 0.7, 31.2, 7.876, 1.1, 62.05, 0.496}, {"GMB", "Africa", "Gambia", 
  "2021-01-31", 4090., 0., 16.857, 128., 0., 0., 1692.416, 0., 6.975, 52.966, 
  0., 0., 1.31, "", "", "", "", "", "", "", "", 1040., 39260., 16.246, 0.43, 
  306., 0.127, 0.055, 18.2, "samples tested", "", "", "", "", "", "", "", "", 
  "", 45.37, 2.416664*^6, 207.566, 17.5, 2.339, 1.417, 1561.767, 10.1, 
  331.43, 1.91, 0.7, 31.2, 7.876, 1.1, 62.05, 0.496}, 
 {"GMB", "Africa", "Gambia", "2021-02-01", 4139., 49., 18.714, 131., 3., 
  0.429, 1712.692, 20.276, 7.744, 54.207, 1.241, 0.177, 1.31, "", "", "", "", 
  "", "", "", "", "", "", "", "", 326., 0.135, 0.057, 17.4, "samples tested", 
  "", "", "", "", "", "", "", "", "", 45.37, 2.416664*^6, 207.566, 17.5, 
  2.339, 1.417, 1561.767, 10.1, 331.43, 1.91, 0.7, 31.2, 7.876, 1.1, 62.05, 
  0.496}, {"GMB", "Africa", "Gambia", "2021-02-02", 4139., 0., 18.143, 131., 
  0., 0.429, 1712.692, 0., 7.507, 54.207, 0., 0.177, 1.3, "", "", "", "", "", 
  "", "", "", 516., 39776., 16.459, 0.214, 322., 0.133, 0.056, 17.7, 
  "samples tested", "", "", "", "", "", "", "", "", "", 45.37, 2.416664*^6, 
  207.566, 17.5, 2.339, 1.417, 1561.767, 10.1, 331.43, 1.91, 0.7, 31.2, 
  7.876, 1.1, 62.05, 0.496}, {"GMB", "Africa", "Gambia", "2021-02-03", 4184., 
  45., 23.571, 132., 1., 0.571, 1731.312, 18.621, 9.754, 54.621, 0.414, 
  0.236, 1.29, "", "", "", "", "", "", "", "", "", "", "", "", 330., 0.137, 
  0.071, 14., "samples tested", "", "", "", "", "", "", "", "", "", 45.37, 
  2.416664*^6, 207.566, 17.5, 2.339, 1.417, 1561.767, 10.1, 331.43, 1.91, 
  0.7, 31.2, 7.876, 1.1, 62.05, 0.496}, {"GMB", "Africa", "Gambia", 
  "2021-02-04", 4184., 0., 23.571, 132., 0., 0.571, 1731.312, 0., 9.754, 
  54.621, 0., 0.236, 1.28, "", "", "", "", "", "", "", "", 813., 40589., 
  16.795, 0.336, 338., 0.14, 0.07, 14.3, "samples tested", "", "", "", "", 
  "", "", "", "", "", 45.37, 2.416664*^6, 207.566, 17.5, 2.339, 1.417, 
  1561.767, 10.1, 331.43, 1.91, 0.7, 31.2, 7.876, 1.1, 62.05, 0.496}, 
 {"GMB", "Africa", "Gambia", "2021-02-05", 4184., 0., 23.571, 132., 0., 
  0.571, 1731.312, 0., 9.754, 54.621, 0., 0.236, 1.28, "", "", "", "", "", 
  "", "", "", "", "", "", "", 330., 0.137, 0.071, 14., "samples tested", "", 
  "", "", "", "", "", "", "", "", 45.37, 2.416664*^6, 207.566, 17.5, 2.339, 
  1.417, 1561.767, 10.1, 331.43, 1.91, 0.7, 31.2, 7.876, 1.1, 62.05, 0.496}, 
 {"GMB", "Africa", "Gambia", "2021-02-06", 4237., 53., 21., 134., 2., 0.857, 
  1753.243, 21.931, 8.69, 55.448, 0.828, 0.355, 1.27, "", "", "", "", "", "", 
  "", "", "", "", "", "", 322., 0.133, 0.065, 15.3, "samples tested", "", "", 
  "", "", "", "", "", "", "", 45.37, 2.416664*^6, 207.566, 17.5, 2.339, 
  1.417, 1561.767, 10.1, 331.43, 1.91, 0.7, 31.2, 7.876, 1.1, 62.05, 0.496}, 
 {"GMB", "Africa", "Gambia", "2021-02-07", 4237., 0., 21., 134., 0., 0.857, 
  1753.243, 0., 8.69, 55.448, 0., 0.355, 1.26, "", "", "", "", "", "", "", 
  "", 870., 41459., 17.155, 0.36, 314., 0.13, 0.067, 15., "samples tested", 
  "", "", "", "", "", "", "", "", "", 45.37, 2.416664*^6, 207.566, 17.5, 
  2.339, 1.417, 1561.767, 10.1, 331.43, 1.91, 0.7, 31.2, 7.876, 1.1, 62.05, 
  0.496}, {"GMB", "Africa", "Gambia", "2021-02-08", 4302., 65., 23.286, 135., 
  1., 0.571, 1780.14, 26.897, 9.635, 55.862, 0.414, 0.236, 1.26, "", "", "", 
  "", "", "", "", "", "", "", "", "", 319., 0.132, 0.073, 13.7, 
  "samples tested", "", "", "", "", "", "", "", "", "", 45.37, 2.416664*^6, 
  207.566, 17.5, 2.339, 1.417, 1561.767, 10.1, 331.43, 1.91, 0.7, 31.2, 
  7.876, 1.1, 62.05, 0.496}, {"GMB", "Africa", "Gambia", "2021-02-09", 4302., 
  0., 23.286, 135., 0., 0.571, 1780.14, 0., 9.635, 55.862, 0., 0.236, 1.24, 
  "", "", "", "", "", "", "", "", "", "", "", "", 323., 0.134, 0.072, 13.9, 
  "samples tested", "", "", "", "", "", "", "", "", "", 45.37, 2.416664*^6, 
  207.566, 17.5, 2.339, 1.417, 1561.767, 10.1, 331.43, 1.91, 0.7, 31.2, 
  7.876, 1.1, 62.05, 0.496}, {"GMB", "Africa", "Gambia", "2021-02-10", 4302., 
  0., 16.857, 135., 0., 0.429, 1780.14, 0., 6.975, 55.862, 0., 0.177, 1.24, 
  "", "", "", "", "", "", "", "", "", "", "", "", 307., 0.127, 0.055, 18.2, 
  "samples tested", "", "", "", "", "", "", "", "", "", 45.37, 2.416664*^6, 
  207.566, 17.5, 2.339, 1.417, 1561.767, 10.1, 331.43, 1.91, 0.7, 31.2, 
  7.876, 1.1, 62.05, 0.496}, {"GMB", "Africa", "Gambia", "2021-02-11", 4302., 
  0., 16.857, 135., 0., 0.429, 1780.14, 0., 6.975, 55.862, 0., 0.177, 1.23, 
  "", "", "", "", "", "", "", "", 1159., 42618., 17.635, 0.48, 290., 0.12, 
  0.058, 17.2, "samples tested", "", "", "", "", "", "", "", "", "", 45.37, 
  2.416664*^6, 207.566, 17.5, 2.339, 1.417, 1561.767, 10.1, 331.43, 1.91, 
  0.7, 31.2, 7.876, 1.1, 62.05, 0.496}, {"GMB", "Africa", "Gambia", 
  "2021-02-12", 4302., 0., 16.857, 135., 0., 0.429, 1780.14, 0., 6.975, 
  55.862, 0., 0.177, 1.23, "", "", "", "", "", "", "", "", "", "", "", "", 
  272., 0.113, 0.062, 16.1, "samples tested", "", "", "", "", "", "", "", "", 
  "", 45.37, 2.416664*^6, 207.566, 17.5, 2.339, 1.417, 1561.767, 10.1, 
  331.43, 1.91, 0.7, 31.2, 7.876, 1.1, 62.05, 0.496}, 
 {"GMB", "Africa", "Gambia", "2021-02-13", 4302., 0., 9.286, 135., 0., 0.143, 
  1780.14, 0., 3.842, 55.862, 0., 0.059, 1.24, "", "", "", "", "", "", "", 
  "", "", "", "", "", 254., 0.105, 0.037, 27.4, "samples tested", "", "", "", 
  "", "", "", "", "", "", 45.37, 2.416664*^6, 207.566, 17.5, 2.339, 1.417, 
  1561.767, 10.1, 331.43, 1.91, 0.7, 31.2, 7.876, 1.1, 62.05, 0.496}, 
 {"GMB", "Africa", "Gambia", "2021-02-14", 4414., 112., 25.286, 138., 3., 
  0.571, 1826.485, 46.345, 10.463, 57.104, 1.241, 0.236, 1.24, "", "", "", 
  "", "", "", "", "", "", "", "", "", 235., 0.097, 0.108, 9.3, 
  "samples tested", "", "", "", "", "", "", "", "", "", 45.37, 2.416664*^6, 
  207.566, 17.5, 2.339, 1.417, 1561.767, 10.1, 331.43, 1.91, 0.7, 31.2, 
  7.876, 1.1, 62.05, 0.496}, {"GMB", "Africa", "Gambia", "2021-02-15", 4414., 
  0., 16., 138., 0., 0.429, 1826.485, 0., 6.621, 57.104, 0., 0.177, 1.22, "", 
  "", "", "", "", "", "", "", 652., 43270., 17.905, 0.27, 217., 0.09, 0.074, 
  13.6, "samples tested", "", "", "", "", "", "", "", "", "", 45.37, 
  2.416664*^6, 207.566, 17.5, 2.339, 1.417, 1561.767, 10.1, 331.43, 1.91, 
  0.7, 31.2, 7.876, 1.1, 62.05, 0.496}, {"GMB", "Africa", "Gambia", 
  "2021-02-16", 4469., 55., 23.857, 138., 0., 0.429, 1849.243, 22.759, 9.872, 
  57.104, 0., 0.177, 1.21, "", "", "", "", "", "", "", "", 369., 43639., 
  18.058, 0.153, 229., 0.095, 0.104, 9.6, "samples tested", "", "", "", "", 
  "", "", "", "", "", 45.37, 2.416664*^6, 207.566, 17.5, 2.339, 1.417, 
  1561.767, 10.1, 331.43, 1.91, 0.7, 31.2, 7.876, 1.1, 62.05, 0.496}, 
 {"GMB", "Africa", "Gambia", "2021-02-17", 4469., 0., 23.857, 138., 0., 
  0.429, 1849.243, 0., 9.872, 57.104, 0., 0.177, 1.19, "", "", "", "", "", 
  "", "", "", 291., 43930., 18.178, 0.12, 229., 0.095, 0.104, 9.6, 
  "samples tested", "", "", "", "", "", "", "", "", "", 45.37, 2.416664*^6, 
  207.566, 17.5, 2.339, 1.417, 1561.767, 10.1, 331.43, 1.91, 0.7, 31.2, 
  7.876, 1.1, 62.05, 0.496}, {"GMB", "Africa", "Gambia", "2021-02-18", 4510., 
  41., 29.714, 139., 1., 0.571, 1866.209, 16.966, 12.296, 57.517, 0.414, 
  0.236, 1.17, "", "", "", "", "", "", "", "", 261., 44191., 18.286, 0.108, 
  225., 0.093, 0.132, 7.6, "samples tested", "", "", "", "", "", "", "", "", 
  "", 45.37, 2.416664*^6, 207.566, 17.5, 2.339, 1.417, 1561.767, 10.1, 
  331.43, 1.91, 0.7, 31.2, 7.876, 1.1, 62.05, 0.496}, 
 {"GMB", "Africa", "Gambia", "2021-02-19", 4543., 33., 34.429, 143., 4., 
  1.143, 1879.864, 13.655, 14.246, 59.172, 1.655, 0.473, 1.15, "", "", "", 
  "", "", "", "", "", "", "", "", "", 263., 0.109, 0.131, 7.6, 
  "samples tested", "", "", "", "", "", "", "", "", "", 45.37, 2.416664*^6, 
  207.566, 17.5, 2.339, 1.417, 1561.767, 10.1, 331.43, 1.91, 0.7, 31.2, 
  7.876, 1.1, 62.05, 0.496}, {"GMB", "Africa", "Gambia", "2021-02-20", 4554., 
  11., 36., 144., 1., 1.286, 1884.416, 4.552, 14.897, 59.586, 0.414, 0.532, 
  1.13, "", "", "", "", "", "", "", "", "", "", "", "", 302., 0.125, 0.119, 
  8.4, "samples tested", "", "", "", "", "", "", "", "", "", 45.37, 
  2.416664*^6, 207.566, 17.5, 2.339, 1.417, 1561.767, 10.1, 331.43, 1.91, 
  0.7, 31.2, 7.876, 1.1, 62.05, 0.496}, {"GMB", "Africa", "Gambia", 
  "2021-02-21", 4554., 0., 20., 144., 0., 0.857, 1884.416, 0., 8.276, 59.586, 
  0., 0.355, 1.11, "", "", "", "", "", "", "", "", 1301., 45492., 18.824, 
  0.538, 341., 0.141, 0.059, 17., "samples tested", "", "", "", "", "", "", 
  "", "", "", 45.37, 2.416664*^6, 207.566, 17.5, 2.339, 1.417, 1561.767, 
  10.1, 331.43, 1.91, 0.7, 31.2, 7.876, 1.1, 62.05, 0.496}, 
 {"GMB", "Africa", "Gambia", "2021-02-22", 4554., 0., 20., 144., 0., 0.857, 
  1884.416, 0., 8.276, 59.586, 0., 0.355, 1.1, "", "", "", "", "", "", "", 
  "", 365., 45857., 18.975, 0.151, 370., 0.153, 0.054, 18.5, 
  "samples tested", "", "", "", "", "", "", "", "", "", 45.37, 2.416664*^6, 
  207.566, 17.5, 2.339, 1.417, 1561.767, 10.1, 331.43, 1.91, 0.7, 31.2, 
  7.876, 1.1, 62.05, 0.496}, {"GMB", "Africa", "Gambia", "2021-02-23", 4612., 
  58., 20.429, 146., 2., 1.143, 1908.416, 24., 8.453, 60.414, 0.828, 0.473, 
  1.09, "", "", "", "", "", "", "", "", 367., 46224., 19.127, 0.152, 369., 
  0.153, 0.055, 18.1, "samples tested", "", "", "", "", "", "", "", "", "", 
  45.37, 2.416664*^6, 207.566, 17.5, 2.339, 1.417, 1561.767, 10.1, 331.43, 
  1.91, 0.7, 31.2, 7.876, 1.1, 62.05, 0.496}, {"GMB", "Africa", "Gambia", 
  "2021-02-24", 4640., 28., 24.429, 147., 1., 1.286, 1920.002, 11.586, 
  10.108, 60.828, 0.414, 0.532, 1.08, "", "", "", "", "", "", "", "", 374., 
  46598., 19.282, 0.155, 381., 0.158, 0.064, 15.6, "samples tested", "", "", 
  "", "", "", "", "", "", "", 45.37, 2.416664*^6, 207.566, 17.5, 2.339, 
  1.417, 1561.767, 10.1, 331.43, 1.91, 0.7, 31.2, 7.876, 1.1, 62.05, 0.496}, 
 {"GMB", "Africa", "Gambia", "2021-02-25", 4671., 31., 23., 147., 0., 1.143, 
  1932.83, 12.828, 9.517, 60.828, 0., 0.473, 1.06, "", "", "", "", "", "", 
  "", "", "", "", "", "", 408., 0.169, 0.056, 17.7, "samples tested", "", "", 
  "", "", "", "", "", "", "", 45.37, 2.416664*^6, 207.566, 17.5, 2.339, 
  1.417, 1561.767, 10.1, 331.43, 1.91, 0.7, 31.2, 7.876, 1.1, 62.05, 0.496}, 
 {"GMB", "Africa", "Gambia", "2021-02-26", 4691., 20., 21.143, 148., 1., 
  0.714, 1941.106, 8.276, 8.749, 61.241, 0.414, 0.296, 1.05, "", "", "", "", 
  "", "", "", "", 896., 47494., 19.653, 0.371, 410., 0.17, 0.052, 19.4, 
  "samples tested", "", "", "", "", "", "", "", "", "", 45.37, 2.416664*^6, 
  207.566, 17.5, 2.339, 1.417, 1561.767, 10.1, 331.43, 1.91, 0.7, 31.2, 
  7.876, 1.1, 62.05, 0.496}, {"GMB", "Africa", "Gambia", "2021-02-27", 4691., 
  0., 19.571, 148., 0., 0.571, 1941.106, 0., 8.099, 61.241, 0., 0.236, 1.03, 
  "", "", "", "", "", "", "", "", "", "", "", "", 400., 0.166, 0.049, 20.4, 
  "samples tested", "", "", "", "", "", "", "", "", "", 45.37, 2.416664*^6, 
  207.566, 17.5, 2.339, 1.417, 1561.767, 10.1, 331.43, 1.91, 0.7, 31.2, 
  7.876, 1.1, 62.05, 0.496}, {"GMB", "Africa", "Gambia", "2021-02-28", 4712., 
  21., 22.571, 150., 2., 0.857, 1949.795, 8.69, 9.34, 62.069, 0.828, 0.355, 
  1.02, "", "", "", "", "", "", "", "", 729., 48223., 19.954, 0.302, 390., 
  0.161, 0.058, 17.3, "samples tested", "", "", "", "", "", "", "", "", "", 
  45.37, 2.416664*^6, 207.566, 17.5, 2.339, 1.417, 1561.767, 10.1, 331.43, 
  1.91, 0.7, 31.2, 7.876, 1.1, 62.05, 0.496}, {"GMB", "Africa", "Gambia", 
  "2021-03-01", 4712., 0., 22.571, 150., 0., 0.857, 1949.795, 0., 9.34, 
  62.069, 0., 0.355, 1., "", "", "", "", "", "", "", "", "", "", "", "", 
  364., 0.151, 0.062, 16.1, "samples tested", "", "", "", "", "", "", "", "", 
  "", 45.37, 2.416664*^6, 207.566, 17.5, 2.339, 1.417, 1561.767, 10.1, 
  331.43, 1.91, 0.7, 31.2, 7.876, 1.1, 62.05, 0.496}, 
 {"GMB", "Africa", "Gambia", "2021-03-02", 4712., 0., 14.286, 150., 0., 
  0.571, 1949.795, 0., 5.911, 62.069, 0., 0.236, 0.99, "", "", "", "", "", 
  "", "", "", 371., 48594., 20.108, 0.154, 339., 0.14, 0.042, 23.7, 
  "samples tested", "", "", "", "", "", "", "", "", "", 44.44, 2.416664*^6, 
  207.566, 17.5, 2.339, 1.417, 1561.767, 10.1, 331.43, 1.91, 0.7, 31.2, 
  7.876, 1.1, 62.05, 0.496}, {"GMB", "Africa", "Gambia", "2021-03-03", 4735., 
  23., 13.571, 151., 1., 0.571, 1959.313, 9.517, 5.616, 62.483, 0.414, 0.236, 
  0.99, "", "", "", "", "", "", "", "", "", "", "", "", 323., 0.134, 0.042, 
  23.8, "samples tested", "", "", "", "", "", "", "", "", "", 44.44, 
  2.416664*^6, 207.566, 17.5, 2.339, 1.417, 1561.767, 10.1, 331.43, 1.91, 
  0.7, 31.2, 7.876, 1.1, 62.05, 0.496}, {"GMB", "Africa", "Gambia", 
  "2021-03-04", 4759., 24., 12.571, 152., 1., 0.714, 1969.244, 9.931, 5.202, 
  62.897, 0.414, 0.296, 0.98, "", "", "", "", "", "", "", "", "", "", "", "", 
  298., 0.123, 0.042, 23.7, "samples tested", "", "", "", "", "", "", "", "", 
  "", 44.44, 2.416664*^6, 207.566, 17.5, 2.339, 1.417, 1561.767, 10.1, 
  331.43, 1.91, 0.7, 31.2, 7.876, 1.1, 62.05, 0.496}, 
 {"GMB", "Africa", "Gambia", "2021-03-05", 4759., 0., 9.714, 152., 0., 0.571, 
  1969.244, 0., 4.02, 62.897, 0., 0.236, 0.97, "", "", "", "", "", "", "", 
  "", "", "", "", "", 272., 0.113, 0.036, 28., "samples tested", "", "", "", 
  "", "", "", "", "", "", 44.44, 2.416664*^6, 207.566, 17.5, 2.339, 1.417, 
  1561.767, 10.1, 331.43, 1.91, 0.7, 31.2, 7.876, 1.1, 62.05, 0.496}, 
 {"GMB", "Africa", "Gambia", "2021-03-06", 4759., 0., 9.714, 152., 0., 0.571, 
  1969.244, 0., 4.02, 62.897, 0., 0.236, 0.96, "", "", "", "", "", "", "", 
  "", 1071., 49665., 20.551, 0.443, 258., 0.107, 0.038, 26.6, 
  "samples tested", "", "", "", "", "", "", "", "", "", 44.44, 2.416664*^6, 
  207.566, 17.5, 2.339, 1.417, 1561.767, 10.1, 331.43, 1.91, 0.7, 31.2, 
  7.876, 1.1, 62.05, 0.496}, {"GMB", "Africa", "Gambia", "2021-03-07", 4759., 
  0., 6.714, 152., 0., 0.286, 1969.244, 0., 2.778, 62.897, 0., 0.118, 0.96, 
  "", "", "", "", "", "", "", "", "", "", "", "", 247., 0.102, 0.027, 36.8, 
  "samples tested", "", "", "", "", "", "", "", "", "", 44.44, 2.416664*^6, 
  207.566, 17.5, 2.339, 1.417, 1561.767, 10.1, 331.43, 1.91, 0.7, 31.2, 
  7.876, 1.1, 62.05, 0.496}, {"GMB", "Africa", "Gambia", "2021-03-08", 4792., 
  33., 11.429, 153., 1., 0.429, 1982.899, 13.655, 4.729, 63.31, 0.414, 0.177, 
  0.96, "", "", "", "", "", "", "", "", 577., 50242., 20.79, 0.239, 262., 
  0.108, 0.044, 22.9, "samples tested", "", "", "", "", "", "", "", "", "", 
  44.44, 2.416664*^6, 207.566, 17.5, 2.339, 1.417, 1561.767, 10.1, 331.43, 
  1.91, 0.7, 31.2, 7.876, 1.1, 62.05, 0.496}, {"GMB", "Africa", "Gambia", 
  "2021-03-09", 4792., 0., 11.429, 153., 0., 0.429, 1982.899, 0., 4.729, 
  63.31, 0., 0.177, 0.95, "", "", "", "", "", "", "", "", "", "", "", "", 
  287., 0.119, 0.04, 25.1, "samples tested", 0., 0., "", "", "", 0., 0., "", 
  "", 44.44, 2.416664*^6, 207.566, 17.5, 2.339, 1.417, 1561.767, 10.1, 
  331.43, 1.91, 0.7, 31.2, 7.876, 1.1, 62.05, 0.496}, 
 {"GMB", "Africa", "Gambia", "2021-03-10", 4792., 0., 8.143, 153., 0., 0.286, 
  1982.899, 0., 3.369, 63.31, 0., 0.118, 0.95, "", "", "", "", "", "", "", 
  "", 719., 50961., 21.087, 0.298, 300., 0.124, 0.027, 36.8, 
  "samples tested", "", "", "", "", 281., "", "", "", 116., 44.44, 
  2.416664*^6, 207.566, 17.5, 2.339, 1.417, 1561.767, 10.1, 331.43, 1.91, 
  0.7, 31.2, 7.876, 1.1, 62.05, 0.496}, {"GMB", "Africa", "Gambia", 
  "2021-03-11", 4792., 0., 4.714, 153., 0., 0.143, 1982.899, 0., 1.951, 
  63.31, 0., 0.059, 0.95, "", "", "", "", "", "", "", "", 350., 51311., 
  21.232, 0.145, 312., 0.129, 0.015, 66.2, "samples tested", "", "", "", "", 
  281., "", "", "", 116., 44.44, 2.416664*^6, 207.566, 17.5, 2.339, 1.417, 
  1561.767, 10.1, 331.43, 1.91, 0.7, 31.2, 7.876, 1.1, 62.05, 0.496}, 
 {"GMB", "Africa", "Gambia", "2021-03-12", 4939., 147., 25.714, 153., 0., 
  0.143, 2043.726, 60.828, 10.64, 63.31, 0., 0.059, 0.95, "", "", "", "", "", 
  "", "", "", 310., 51621., 21.36, 0.128, 318., 0.132, 0.081, 12.4, 
  "samples tested", "", "", "", "", 281., "", "", "", 116., 44.44, 
  2.416664*^6, 207.566, 17.5, 2.339, 1.417, 1561.767, 10.1, 331.43, 1.91, 
  0.7, 31.2, 7.876, 1.1, 62.05, 0.496}, {"GMB", "Africa", "Gambia", 
  "2021-03-13", 4985., 46., 32.286, 153., 0., 0.143, 2062.761, 19.035, 13.36, 
  63.31, 0., 0.059, 0.95, "", "", "", "", "", "", "", "", "", "", "", "", 
  315., 0.13, 0.102, 9.8, "samples tested", "", "", "", "", 281., "", "", "", 
  116., 44.44, 2.416664*^6, 207.566, 17.5, 2.339, 1.417, 1561.767, 10.1, 
  331.43, 1.91, 0.7, 31.2, 7.876, 1.1, 62.05, 0.496}, 
 {"GMB", "Africa", "Gambia", "2021-03-14", 4985., 0., 32.286, 153., 0., 
  0.143, 2062.761, 0., 13.36, 63.31, 0., 0.059, 0.95, "", "", "", "", "", "", 
  "", "", "", "", "", "", 309., 0.128, 0.104, 9.6, "samples tested", "", "", 
  "", "", 281., "", "", "", 116., 44.44, 2.416664*^6, 207.566, 17.5, 2.339, 
  1.417, 1561.767, 10.1, 331.43, 1.91, 0.7, 31.2, 7.876, 1.1, 62.05, 0.496}, 
 {"GMB", "Africa", "Gambia", "2021-03-15", 5019., 34., 32.429, 153., 0., 0., 
  2076.83, 14.069, 13.419, 63.31, 0., 0., 0.96, "", "", "", "", "", "", "", 
  "", 741., 52362., 21.667, 0.307, 303., 0.125, 0.107, 9.3, "samples tested", 
  "", "", "", "", 281., "", "", "", 116., 44.44, 2.416664*^6, 207.566, 17.5, 
  2.339, 1.417, 1561.767, 10.1, 331.43, 1.91, 0.7, 31.2, 7.876, 1.1, 62.05, 
  0.496}, {"GMB", "Africa", "Gambia", "2021-03-16", 5019., 0., 32.429, 153., 
  0., 0., 2076.83, 0., 13.419, 63.31, 0., 0., 0.96, "", "", "", "", "", "", 
  "", "", 262., 52624., 21.775, 0.108, 289., 0.12, 0.112, 8.9, 
  "samples tested", "", "", "", "", 281., "", "", "", 116., 44.44, 
  2.416664*^6, 207.566, 17.5, 2.339, 1.417, 1561.767, 10.1, 331.43, 1.91, 
  0.7, 31.2, 7.876, 1.1, 62.05, 0.496}, {"GMB", "Africa", "Gambia", 
  "2021-03-17", 5085., 66., 41.857, 158., 5., 0.714, 2104.14, 27.31, 17.32, 
  65.379, 2.069, 0.296, 0.97, "", "", "", "", "", "", "", "", 255., 52879., 
  21.881, 0.106, 274., 0.113, 0.153, 6.5, "samples tested", "", "", "", "", 
  281., "", "", "", 116., 44.44, 2.416664*^6, 207.566, 17.5, 2.339, 1.417, 
  1561.767, 10.1, 331.43, 1.91, 0.7, 31.2, 7.876, 1.1, 62.05, 0.496}, 
 {"GMB", "Africa", "Gambia", "2021-03-18", 5122., 37., 47.143, 160., 2., 1., 
  2119.451, 15.31, 19.507, 66.207, 0.828, 0.414, 0.97, "", "", "", "", "", 
  "", "", "", 374., 53253., 22.036, 0.155, 277., 0.115, 0.17, 5.9, 
  "samples tested", "", "", "", "", 281., "", "", "", 116., 44.44, 
  2.416664*^6, 207.566, 17.5, 2.339, 1.417, 1561.767, 10.1, 331.43, 1.91, 
  0.7, 31.2, 7.876, 1.1, 62.05, 0.496}, {"GMB", "Africa", "Gambia", 
  "2021-03-19", 5153., 31., 30.571, 160., 0., 1., 2132.278, 12.828, 12.65, 
  66.207, 0., 0.414, 0.97, "", "", "", "", "", "", "", "", 415., 53668., 
  22.207, 0.172, 292., 0.121, 0.105, 9.6, "samples tested", "", "", "", "", 
  281., "", "", "", 116., 44.44, 2.416664*^6, 207.566, 17.5, 2.339, 1.417, 
  1561.767, 10.1, 331.43, 1.91, 0.7, 31.2, 7.876, 1.1, 62.05, 0.496}, 
 {"GMB", "Africa", "Gambia", "2021-03-20", 5153., 0., 24., 160., 0., 1., 
  2132.278, 0., 9.931, 66.207, 0., 0.414, 0.96, "", "", "", "", "", "", "", 
  "", 429., 54097., 22.385, 0.178, 318., 0.132, 0.075, 13.2, 
  "samples tested", "", "", "", "", 281., "", "", "", 116., 44.44, 
  2.416664*^6, 207.566, 17.5, 2.339, 1.417, 1561.767, 10.1, 331.43, 1.91, 
  0.7, 31.2, 7.876, 1.1, 62.05, 0.496}, {"GMB", "Africa", "Gambia", 
  "2021-03-21", 5255., 102., 38.571, 161., 1., 1.143, 2174.485, 42.207, 
  15.961, 66.621, 0.414, 0.473, 0.97, "", "", "", "", "", "", "", "", 216., 
  54313., 22.474, 0.089, 314., 0.13, 0.123, 8.1, "samples tested", "", "", 
  "", "", 281., "", "", "", 116., 44.44, 2.416664*^6, 207.566, 17.5, 2.339, 
  1.417, 1561.767, 10.1, 331.43, 1.91, 0.7, 31.2, 7.876, 1.1, 62.05, 0.496}, 
 {"GMB", "Africa", "Gambia", "2021-03-22", 5255., 0., 33.714, 161., 0., 
  1.143, 2174.485, 0., 13.951, 66.621, 0., 0.473, 0.96, "", "", "", "", "", 
  "", "", "", 158., 54471., 22.54, 0.065, 301., 0.125, 0.112, 8.9, 
  "samples tested", "", "", "", "", 281., "", "", "", 116., 44.44, 
  2.416664*^6, 207.566, 17.5, 2.339, 1.417, 1561.767, 10.1, 331.43, 1.91, 
  0.7, 31.2, 7.876, 1.1, 62.05, 0.496}, {"GMB", "Africa", "Gambia", 
  "2021-03-23", 5255., 0., 33.714, 161., 0., 1.143, 2174.485, 0., 13.951, 
  66.621, 0., 0.473, 0.95, "", "", "", "", "", "", "", "", 246., 54717., 
  22.642, 0.102, 299., 0.124, 0.113, 8.9, "samples tested", "", "", "", "", 
  281., "", "", "", 116., 38.89, 2.416664*^6, 207.566, 17.5, 2.339, 1.417, 
  1561.767, 10.1, 331.43, 1.91, 0.7, 31.2, 7.876, 1.1, 62.05, 0.496}, 
 {"GMB", "Africa", "Gambia", "2021-03-24", 5303., 48., 31.143, 161., 0., 
  0.429, 2194.347, 19.862, 12.887, 66.621, 0., 0.177, 0.95, "", "", "", "", 
  "", "", "", "", 301., 55018., 22.766, 0.125, 306., 0.127, 0.102, 9.8, 
  "samples tested", "", "", "", "", 281., "", "", "", 116., 38.89, 
  2.416664*^6, 207.566, 17.5, 2.339, 1.417, 1561.767, 10.1, 331.43, 1.91, 
  0.7, 31.2, 7.876, 1.1, 62.05, 0.496}, {"GMB", "Africa", "Gambia", 
  "2021-03-25", 5303., 0., 25.857, 161., 0., 0.143, 2194.347, 0., 10.7, 
  66.621, 0., 0.059, 0.95, "", "", "", "", "", "", "", "", 416., 55434., 
  22.938, 0.172, 312., 0.129, 0.083, 12.1, "samples tested", "", "", "", "", 
  281., "", "", "", 116., 38.89, 2.416664*^6, 207.566, 17.5, 2.339, 1.417, 
  1561.767, 10.1, 331.43, 1.91, 0.7, 31.2, 7.876, 1.1, 62.05, 0.496}, 
 {"GMB", "Africa", "Gambia", "2021-03-26", 5365., 62., 30.286, 163., 2., 
  0.429, 2220.002, 25.655, 12.532, 67.448, 0.828, 0.177, 0.95, "", "", "", 
  "", "", "", "", "", 462., 55896., 23.129, 0.191, 318., 0.132, 0.095, 10.5, 
  "samples tested", "", "", "", "", 281., "", "", "", 116., 38.89, 
  2.416664*^6, 207.566, 17.5, 2.339, 1.417, 1561.767, 10.1, 331.43, 1.91, 
  0.7, 31.2, 7.876, 1.1, 62.05, 0.496}, {"GMB", "Africa", "Gambia", 
  "2021-03-27", 5365., 0., 30.286, 163., 0., 0.429, 2220.002, 0., 12.532, 
  67.448, 0., 0.177, 0.94, "", "", "", "", "", "", "", "", 488., 56384., 
  23.331, 0.202, 327., 0.135, 0.093, 10.8, "samples tested", "", "", "", "", 
  281., "", "", "", 116., 38.89, 2.416664*^6, 207.566, 17.5, 2.339, 1.417, 
  1561.767, 10.1, 331.43, 1.91, 0.7, 31.2, 7.876, 1.1, 62.05, 0.496}, 
 {"GMB", "Africa", "Gambia", "2021-03-28", 5401., 36., 20.857, 163., 0., 
  0.286, 2234.899, 14.897, 8.631, 67.448, 0., 0.118, 0.94, "", "", "", "", 
  "", "", "", "", "", "", "", "", 322., 0.133, 0.065, 15.4, "samples tested", 
  5345., 5345., "", "", 281., 0.22, 0.22, "", 116., 38.89, 2.416664*^6, 
  207.566, 17.5, 2.339, 1.417, 1561.767, 10.1, 331.43, 1.91, 0.7, 31.2, 
  7.876, 1.1, 62.05, 0.496}, {"GMB", "Africa", "Gambia", "2021-03-29", 5420., 
  19., 23.571, 164., 1., 0.429, 2242.761, 7.862, 9.754, 67.862, 0.414, 0.177, 
  0.93, "", "", "", "", "", "", "", "", 361., 56745., 23.481, 0.149, 325., 
  0.134, 0.073, 13.8, "samples tested", "", "", "", "", 357., "", "", "", 
  148., 38.89, 2.416664*^6, 207.566, 17.5, 2.339, 1.417, 1561.767, 10.1, 
  331.43, 1.91, 0.7, 31.2, 7.876, 1.1, 62.05, 0.496}, 
 {"GMB", "Africa", "Gambia", "2021-03-30", 5447., 27., 27.429, 165., 1., 
  0.571, 2253.934, 11.172, 11.35, 68.276, 0.414, 0.236, 0.93, "", "", "", "", 
  "", "", "", "", "", "", "", "", 333., 0.138, 0.082, 12.1, "samples tested", 
  "", "", "", "", 434., "", "", "", 180., 38.89, 2.416664*^6, 207.566, 17.5, 
  2.339, 1.417, 1561.767, 10.1, 331.43, 1.91, 0.7, 31.2, 7.876, 1.1, 62.05, 
  0.496}, {"GMB", "Africa", "Gambia", "2021-03-31", 5459., 12., 22.286, 165., 
  0., 0.571, 2258.899, 4.966, 9.222, 68.276, 0., 0.236, 0.93, "", "", "", "", 
  "", "", "", "", 605., 57350., 23.731, 0.25, 333., 0.138, 0.067, 14.9, 
  "samples tested", "", "", "", "", 510., "", "", "", 211., 38.89, 
  2.416664*^6, 207.566, 17.5, 2.339, 1.417, 1561.767, 10.1, 331.43, 1.91, 
  0.7, 31.2, 7.876, 1.1, 62.05, 0.496}, {"GMB", "Africa", "Gambia", 
  "2021-04-01", 5459., 0., 22.286, 165., 0., 0.571, 2258.899, 0., 9.222, 
  68.276, 0., 0.236, 0.93, "", "", "", "", "", "", "", "", 272., 57622., 
  23.844, 0.113, 313., 0.13, 0.071, 14., "samples tested", "", "", "", "", 
  586., "", "", "", 242., 38.89, 2.416664*^6, 207.566, 17.5, 2.339, 1.417, 
  1561.767, 10.1, 331.43, 1.91, 0.7, 31.2, 7.876, 1.1, 62.05, 0.496}, 
 {"GMB", "Africa", "Gambia", "2021-04-02", 5459., 0., 13.429, 165., 0., 
  0.286, 2258.899, 0., 5.557, 68.276, 0., 0.118, 0.93, "", "", "", "", "", 
  "", "", "", 401., 58023., 24.01, 0.166, 304., 0.126, 0.044, 22.6, 
  "samples tested", "", "", "", "", 662., "", "", "", 274., 38.89, 
  2.416664*^6, 207.566, 17.5, 2.339, 1.417, 1561.767, 10.1, 331.43, 1.91, 
  0.7, 31.2, 7.876, 1.1, 62.05, 0.496}, {"GMB", "Africa", "Gambia", 
  "2021-04-03", 5505., 46., 20., 166., 1., 0.429, 2277.934, 19.035, 8.276, 
  68.69, 0.414, 0.177, 0.93, "", "", "", "", "", "", "", "", 379., 58402., 
  24.166, 0.157, 288., 0.119, 0.069, 14.4, "samples tested", "", "", "", "", 
  738., "", "", "", 305., 38.89, 2.416664*^6, 207.566, 17.5, 2.339, 1.417, 
  1561.767, 10.1, 331.43, 1.91, 0.7, 31.2, 7.876, 1.1, 62.05, 0.496}, 
 {"GMB", "Africa", "Gambia", "2021-04-04", 5505., 0., 14.857, 166., 0., 
  0.429, 2277.934, 0., 6.148, 68.69, 0., 0.177, 0.93, "", "", "", "", "", "", 
  "", "", 254., 58656., 24.271, 0.105, 299., 0.124, 0.05, 20.1, 
  "samples tested", "", "", "", "", 814., "", "", "", 337., 38.89, 
  2.416664*^6, 207.566, 17.5, 2.339, 1.417, 1561.767, 10.1, 331.43, 1.91, 
  0.7, 31.2, 7.876, 1.1, 62.05, 0.496}, {"GMB", "Africa", "Gambia", 
  "2021-04-05", 5505., 0., 12.143, 166., 0., 0.286, 2277.934, 0., 5.025, 
  68.69, 0., 0.118, 0.93, "", "", "", "", "", "", "", "", 94., 58750., 24.31, 
  0.039, 286., 0.118, 0.042, 23.6, "samples tested", "", "", "", "", 814., 
  "", "", "", 337., 38.89, 2.416664*^6, 207.566, 17.5, 2.339, 1.417, 
  1561.767, 10.1, 331.43, 1.91, 0.7, 31.2, 7.876, 1.1, 62.05, 0.496}, 
 {"GMB", "Africa", "Gambia", "2021-04-06", 5564., 59., 16.714, 166., 0., 
  0.143, 2302.347, 24.414, 6.916, 68.69, 0., 0.059, 0.94, "", "", "", "", "", 
  "", "", "", 173., 58923., 24.382, 0.072, 268., 0.111, 0.062, 16., 
  "samples tested", 12674., 12674., "", "", 814., 0.52, 0.52, "", 337., 
  33.33, 2.416664*^6, 207.566, 17.5, 2.339, 1.417, 1561.767, 10.1, 331.43, 
  1.91, 0.7, 31.2, 7.876, 1.1, 62.05, 0.496}, {"GMB", "Africa", "Gambia", 
  "2021-04-07", 5564., 0., 15., 166., 0., 0.143, 2302.347, 0., 6.207, 68.69, 
  0., 0.059, 0.94, "", "", "", "", "", "", "", "", 265., 59188., 24.492, 
  0.11, 263., 0.109, 0.057, 17.5, "samples tested", "", "", "", "", 891., "", 
  "", "", 369., 33.33, 2.416664*^6, 207.566, 17.5, 2.339, 1.417, 1561.767, 
  10.1, 331.43, 1.91, 0.7, 31.2, 7.876, 1.1, 62.05, 0.496}, 
 {"GMB", "Africa", "Gambia", "2021-04-08", 5564., 0., 15., 166., 0., 0.143, 
  2302.347, 0., 6.207, 68.69, 0., 0.059, 0.94, "", "", "", "", "", "", "", 
  "", 301., 59489., 24.616, 0.125, 267., 0.11, 0.056, 17.8, "samples tested", 
  "", "", "", "", 968., "", "", "", 401., 33.33, 2.416664*^6, 207.566, 17.5, 
  2.339, 1.417, 1561.767, 10.1, 331.43, 1.91, 0.7, 31.2, 7.876, 1.1, 62.05, 
  0.496}, {"GMB", "Africa", "Gambia", "2021-04-09", 5564., 0., 15., 166., 0., 
  0.143, 2302.347, 0., 6.207, 68.69, 0., 0.059, 0.94, "", "", "", "", "", "", 
  "", "", 456., 59945., 24.805, 0.189, 275., 0.114, 0.055, 18.3, 
  "samples tested", 16735., 16735., "", "", 1045., 0.69, 0.69, "", 432., 
  33.33, 2.416664*^6, 207.566, 17.5, 2.339, 1.417, 1561.767, 10.1, 331.43, 
  1.91, 0.7, 31.2, 7.876, 1.1, 62.05, 0.496}, {"GMB", "Africa", "Gambia", 
  "2021-04-10", 5602., 38., 13.857, 168., 2., 0.286, 2318.072, 15.724, 5.734, 
  69.517, 0.828, 0.118, 0.94, "", "", "", "", "", "", "", "", 444., 60389., 
  24.989, 0.184, 284., 0.118, 0.049, 20.5, "samples tested", "", "", "", "", 
  969., "", "", "", 401., 33.33, 2.416664*^6, 207.566, 17.5, 2.339, 1.417, 
  1561.767, 10.1, 331.43, 1.91, 0.7, 31.2, 7.876, 1.1, 62.05, 0.496}, 
 {"GMB", "Africa", "Gambia", "2021-04-11", 5602., 0., 13.857, 168., 0., 
  0.286, 2318.072, 0., 5.734, 69.517, 0., 0.118, 0.94, "", "", "", "", "", 
  "", "", "", 185., 60574., 25.065, 0.077, 274., 0.113, 0.051, 19.8, 
  "samples tested", "", "", "", "", 893., "", "", "", 370., 33.33, 
  2.416664*^6, 207.566, 17.5, 2.339, 1.417, 1561.767, 10.1, 331.43, 1.91, 
  0.7, 31.2, 7.876, 1.1, 62.05, 0.496}, {"GMB", "Africa", "Gambia", 
  "2021-04-12", 5602., 0., 13.857, 168., 0., 0.286, 2318.072, 0., 5.734, 
  69.517, 0., 0.118, 0.95, "", "", "", "", "", "", "", "", 151., 60725., 
  25.128, 0.062, 282., 0.117, 0.049, 20.4, "samples tested", "", "", "", "", 
  816., "", "", "", 338., 33.33, 2.416664*^6, 207.566, 17.5, 2.339, 1.417, 
  1561.767, 10.1, 331.43, 1.91, 0.7, 31.2, 7.876, 1.1, 62.05, 0.496}, 
 {"GMB", "Africa", "Gambia", "2021-04-13", 5602., 0., 5.429, 168., 0., 0.286, 
  2318.072, 0., 2.246, 69.517, 0., 0.118, 0.95, "", "", "", "", "", "", "", 
  "", 151., 60876., 25.19, 0.062, 279., 0.115, 0.019, 51.4, "samples tested", 
  "", "", "", "", 740., "", "", "", 306., 38.89, 2.416664*^6, 207.566, 17.5, 
  2.339, 1.417, 1561.767, 10.1, 331.43, 1.91, 0.7, 31.2, 7.876, 1.1, 62.05, 
  0.496}, {"GMB", "Africa", "Gambia", "2021-04-14", 5682., 80., 16.857, 170., 
  2., 0.571, 2351.175, 33.103, 6.975, 70.345, 0.828, 0.236, 0.96, "", "", "", 
  "", "", "", "", "", 199., 61075., 25.272, 0.082, 270., 0.112, 0.062, 16., 
  "samples tested", "", "", "", "", 586., "", "", "", 242., 38.89, 
  2.416664*^6, 207.566, 17.5, 2.339, 1.417, 1561.767, 10.1, 331.43, 1.91, 
  0.7, 31.2, 7.876, 1.1, 62.05, 0.496}, {"GMB", "Africa", "Gambia", 
  "2021-04-15", 5694., 12., 18.571, 170., 0., 0.571, 2356.141, 4.966, 7.685, 
  70.345, 0., 0.236, 0.95, "", "", "", "", "", "", "", "", 311., 61386., 
  25.401, 0.129, 271., 0.112, 0.069, 14.6, "samples tested", "", "", "", "", 
  433., "", "", "", 179., 38.89, 2.416664*^6, 207.566, 17.5, 2.339, 1.417, 
  1561.767, 10.1, 331.43, 1.91, 0.7, 31.2, 7.876, 1.1, 62.05, 0.496}, 
 {"GMB", "Africa", "Gambia", "2021-04-16", 5720., 26., 22.286, 170., 0., 
  0.571, 2366.899, 10.759, 9.222, 70.345, 0., 0.236, 0.94, "", "", "", "", 
  "", "", "", "", 366., 61752., 25.553, 0.151, 258., 0.107, 0.086, 11.6, 
  "samples tested", "", "", "", "", 279., "", "", "", 115., 38.89, 
  2.416664*^6, 207.566, 17.5, 2.339, 1.417, 1561.767, 10.1, 331.43, 1.91, 
  0.7, 31.2, 7.876, 1.1, 62.05, 0.496}, {"GMB", "Africa", "Gambia", 
  "2021-04-17", 5720., 0., 16.857, 170., 0., 0.286, 2366.899, 0., 6.975, 
  70.345, 0., 0.118, 0.93, "", "", "", "", "", "", "", "", 478., 62230., 
  25.75, 0.198, 263., 0.109, 0.064, 15.6, "samples tested", "", "", "", "", 
  279., "", "", "", 115., 38.89, 2.416664*^6, 207.566, 17.5, 2.339, 1.417, 
  1561.767, 10.1, 331.43, 1.91, 0.7, 31.2, 7.876, 1.1, 62.05, 0.496}, 
 {"GMB", "Africa", "Gambia", "2021-04-18", 5720., 0., 16.857, 170., 0., 
  0.286, 2366.899, 0., 6.975, 70.345, 0., 0.118, 0.92, "", "", "", "", "", 
  "", "", "", 241., 62471., 25.85, 0.1, 271., 0.112, 0.062, 16.1, 
  "samples tested", "", "", "", "", 279., "", "", "", 115., 38.89, 
  2.416664*^6, 207.566, 17.5, 2.339, 1.417, 1561.767, 10.1, 331.43, 1.91, 
  0.7, 31.2, 7.876, 1.1, 62.05, 0.496}, {"GMB", "Africa", "Gambia", 
  "2021-04-19", 5720., 0., 16.857, 170., 0., 0.286, 2366.899, 0., 6.975, 
  70.345, 0., 0.118, 0.92, "", "", "", "", "", "", "", "", 105., 62576., 
  25.894, 0.043, 264., 0.109, 0.064, 15.7, "samples tested", "", "", "", "", 
  279., "", "", "", 115., 38.89, 2.416664*^6, 207.566, 17.5, 2.339, 1.417, 
  1561.767, 10.1, 331.43, 1.91, 0.7, 31.2, 7.876, 1.1, 62.05, 0.496}, 
 {"GMB", "Africa", "Gambia", "2021-04-20", 5784., 64., 26., 170., 0., 0.286, 
  2393.382, 26.483, 10.759, 70.345, 0., 0.118, 0.91, "", "", "", "", "", "", 
  "", "", 181., 62757., 25.968, 0.075, 269., 0.111, 0.097, 10.3, 
  "samples tested", "", "", "", "", 279., "", "", "", 115., 44.44, 
  2.416664*^6, 207.566, 17.5, 2.339, 1.417, 1561.767, 10.1, 331.43, 1.91, 
  0.7, 31.2, 7.876, 1.1, 62.05, 0.496}, {"GMB", "Africa", "Gambia", 
  "2021-04-21", 5788., 4., 15.143, 171., 1., 0.143, 2395.037, 1.655, 6.266, 
  70.759, 0.414, 0.059, 0.9, "", "", "", "", "", "", "", "", 173., 62930., 
  26.04, 0.072, 265., 0.11, 0.057, 17.5, "samples tested", "", "", "", "", 
  279., "", "", "", 115., 44.44, 2.416664*^6, 207.566, 17.5, 2.339, 1.417, 
  1561.767, 10.1, 331.43, 1.91, 0.7, 31.2, 7.876, 1.1, 62.05, 0.496}, 
 {"GMB", "Africa", "Gambia", "2021-04-22", 5820., 32., 18., 173., 2., 0.429, 
  2408.279, 13.241, 7.448, 71.586, 0.828, 0.177, 0.88, "", "", "", "", "", 
  "", "", "", "", "", "", "", 258., 0.107, 0.07, 14.3, "samples tested", "", 
  "", "", "", 279., "", "", "", 115., 44.44, 2.416664*^6, 207.566, 17.5, 
  2.339, 1.417, 1561.767, 10.1, 331.43, 1.91, 0.7, 31.2, 7.876, 1.1, 62.05, 
  0.496}, {"GMB", "Africa", "Gambia", "2021-04-23", 5820., 0., 14.286, 173., 
  0., 0.429, 2408.279, 0., 5.911, 71.586, 0., 0.177, 0.87, "", "", "", "", 
  "", "", "", "", "", "", "", "", 243., 0.101, 0.059, 17., "samples tested", 
  "", "", "", "", 279., "", "", "", 115., 44.44, 2.416664*^6, 207.566, 17.5, 
  2.339, 1.417, 1561.767, 10.1, 331.43, 1.91, 0.7, 31.2, 7.876, 1.1, 62.05, 
  0.496}, {"GMB", "Africa", "Gambia", "2021-04-24", 5857., 37., 19.571, 173., 
  0., 0.429, 2423.589, 15.31, 8.099, 71.586, 0., 0.177, 0.86, "", "", "", "", 
  "", "", "", "", "", "", "", "", 212., 0.088, 0.092, 10.8, "samples tested", 
  20922., 20922., "", "", 279., 0.87, 0.87, "", 115., 44.44, 2.416664*^6, 
  207.566, 17.5, 2.339, 1.417, 1561.767, 10.1, 331.43, 1.91, 0.7, 31.2, 
  7.876, 1.1, 62.05, 0.496}, {"GMB", "Africa", "Gambia", "2021-04-25", 5857., 
  0., 19.571, 173., 0., 0.429, 2423.589, 0., 8.099, 71.586, 0., 0.177, 0.84, 
  "", "", "", "", "", "", "", "", 1047., 63977., 26.473, 0.433, 215., 0.089, 
  0.091, 11., "samples tested", "", "", "", "", 288., "", "", "", 119., 
  44.44, 2.416664*^6, 207.566, 17.5, 2.339, 1.417, 1561.767, 10.1, 331.43, 
  1.91, 0.7, 31.2, 7.876, 1.1, 62.05, 0.496}, {"GMB", "Africa", "Gambia", 
  "2021-04-26", 5857., 0., 19.571, 173., 0., 0.429, 2423.589, 0., 8.099, 
  71.586, 0., 0.177, 0.82, "", "", "", "", "", "", "", "", 142., 64119., 
  26.532, 0.059, 220., 0.091, 0.089, 11.2, "samples tested", "", "", "", "", 
  296., "", "", "", 122., 44.44, 2.416664*^6, 207.566, 17.5, 2.339, 1.417, 
  1561.767, 10.1, 331.43, 1.91, 0.7, 31.2, 7.876, 1.1, 62.05, 0.496}, 
 {"GMB", "Africa", "Gambia", "2021-04-27", 5882., 25., 14., 174., 1., 0.571, 
  2433.934, 10.345, 5.793, 72., 0.414, 0.236, 0.81, "", "", "", "", "", "", 
  "", "", 101., 64220., 26.574, 0.042, 209., 0.086, 0.067, 14.9, 
  "samples tested", "", "", "", "", 305., "", "", "", 126., 44.44, 
  2.416664*^6, 207.566, 17.5, 2.339, 1.417, 1561.767, 10.1, 331.43, 1.91, 
  0.7, 31.2, 7.876, 1.1, 62.05, 0.496}, {"GMB", "Africa", "Gambia", 
  "2021-04-28", 5885., 3., 13.857, 174., 0., 0.429, 2435.175, 1.241, 5.734, 
  72., 0., 0.177, 0.8, "", "", "", "", "", "", "", "", 174., 64394., 26.646, 
  0.072, 209., 0.086, 0.066, 15.1, "samples tested", "", "", "", "", 314., 
  "", "", "", 130., 44.44, 2.416664*^6, 207.566, 17.5, 2.339, 1.417, 
  1561.767, 10.1, 331.43, 1.91, 0.7, 31.2, 7.876, 1.1, 62.05, 0.496}, 
 {"GMB", "Africa", "Gambia", "2021-04-29", 5887., 2., 9.571, 174., 0., 0.143, 
  2436.003, 0.828, 3.961, 72., 0., 0.059, 0.78, "", "", "", "", "", "", "", 
  "", 232., 64626., 26.742, 0.096, 205., 0.085, 0.047, 21.4, 
  "samples tested", "", "", "", "", 322., "", "", "", 133., 44.44, 
  2.416664*^6, 207.566, 17.5, 2.339, 1.417, 1561.767, 10.1, 331.43, 1.91, 
  0.7, 31.2, 7.876, 1.1, 62.05, 0.496}, {"GMB", "Africa", "Gambia", 
  "2021-04-30", 5898., 11., 11.143, 174., 0., 0.143, 2440.554, 4.552, 4.611, 
  72., 0., 0.059, 0.77, "", "", "", "", "", "", "", "", "", "", "", "", 202., 
  0.084, 0.055, 18.1, "samples tested", "", "", "", "", 331., "", "", "", 
  137., 44.44, 2.416664*^6, 207.566, 17.5, 2.339, 1.417, 1561.767, 10.1, 
  331.43, 1.91, 0.7, 31.2, 7.876, 1.1, 62.05, 0.496}, 
 {"GMB", "Africa", "Gambia", "2021-05-01", 5898., 0., 5.857, 174., 0., 0.143, 
  2440.554, 0., 2.424, 72., 0., 0.059, 0.76, "", "", "", "", "", "", "", "", 
  "", "", "", "", 199., 0.082, 0.029, 34., "samples tested", "", "", "", "", 
  340., "", "", "", 141., 44.44, 2.416664*^6, 207.566, 17.5, 2.339, 1.417, 
  1561.767, 10.1, 331.43, 1.91, 0.7, 31.2, 7.876, 1.1, 62.05, 0.496}, 
 {"GMB", "Africa", "Gambia", "2021-05-02", 5901., 3., 6.286, 175., 1., 0.286, 
  2441.796, 1.241, 2.601, 72.414, 0.414, 0.118, 0.75, "", "", "", "", "", "", 
  "", "", 727., 65353., 27.043, 0.301, 197., 0.082, 0.032, 31.3, 
  "samples tested", "", "", "", "", 340., "", "", "", 141., 44.44, 
  2.416664*^6, 207.566, 17.5, 2.339, 1.417, 1561.767, 10.1, 331.43, 1.91, 
  0.7, 31.2, 7.876, 1.1, 62.05, 0.496}, {"GMB", "Africa", "Gambia", 
  "2021-05-03", 5901., 0., 6.286, 175., 0., 0.286, 2441.796, 0., 2.601, 
  72.414, 0., 0.118, 0.75, "", "", "", "", "", "", "", "", 110., 65463., 
  27.088, 0.046, 192., 0.079, 0.033, 30.5, "samples tested", "", "", "", "", 
  340., "", "", "", 141., 44.44, 2.416664*^6, 207.566, 17.5, 2.339, 1.417, 
  1561.767, 10.1, 331.43, 1.91, 0.7, 31.2, 7.876, 1.1, 62.05, 0.496}, 
 {"GMB", "Africa", "Gambia", "2021-05-04", 5914., 13., 4.571, 175., 0., 
  0.143, 2447.175, 5.379, 1.892, 72.414, 0., 0.059, 0.74, "", "", "", "", "", 
  "", "", "", 137., 65600., 27.145, 0.057, 197., 0.082, 0.023, 43.1, 
  "samples tested", "", "", "", "", 340., "", "", "", 141., 44.44, 
  2.416664*^6, 207.566, 17.5, 2.339, 1.417, 1561.767, 10.1, 331.43, 1.91, 
  0.7, 31.2, 7.876, 1.1, 62.05, 0.496}, {"GMB", "Africa", "Gambia", 
  "2021-05-05", 5914., 0., 4.143, 175., 0., 0.143, 2447.175, 0., 1.714, 
  72.414, 0., 0.059, 0.73, "", "", "", "", "", "", "", "", "", "", "", "", 
  199., 0.082, 0.021, 48., "samples tested", 24659., 24659., "", "", 340., 
  1.02, 1.02, "", 141., 44.44, 2.416664*^6, 207.566, 17.5, 2.339, 1.417, 
  1561.767, 10.1, 331.43, 1.91, 0.7, 31.2, 7.876, 1.1, 62.05, 0.496}, 
 {"GMB", "Africa", "Gambia", "2021-05-06", 5925., 11., 5.429, 175., 0., 
  0.143, 2451.727, 4.552, 2.246, 72.414, 0., 0.059, 0.73, "", "", "", "", "", 
  "", "", "", 370., 65970., 27.298, 0.153, 192., 0.079, 0.028, 35.4, 
  "samples tested", "", "", "", "", 319., "", "", "", 132., 44.44, 
  2.416664*^6, 207.566, 17.5, 2.339, 1.417, 1561.767, 10.1, 331.43, 1.91, 
  0.7, 31.2, 7.876, 1.1, 62.05, 0.496}, {"GMB", "Africa", "Gambia", 
  "2021-05-07", 5925., 0., 3.857, 175., 0., 0.143, 2451.727, 0., 1.596, 
  72.414, 0., 0.059, 0.72, "", "", "", "", "", "", "", "", "", "", "", "", 
  184., 0.076, 0.021, 47.7, "samples tested", "", "", "", "", 299., "", "", 
  "", 124., 44.44, 2.416664*^6, 207.566, 17.5, 2.339, 1.417, 1561.767, 10.1, 
  331.43, 1.91, 0.7, 31.2, 7.876, 1.1, 62.05, 0.496}, 
 {"GMB", "Africa", "Gambia", "2021-05-08", 5925., 0., 3.857, 175., 0., 0.143, 
  2451.727, 0., 1.596, 72.414, 0., 0.059, 0.72, "", "", "", "", "", "", "", 
  "", "", "", "", "", 177., 0.073, 0.022, 45.9, "samples tested", "", "", "", 
  "", 278., "", "", "", 115., 44.44, 2.416664*^6, 207.566, 17.5, 2.339, 
  1.417, 1561.767, 10.1, 331.43, 1.91, 0.7, 31.2, 7.876, 1.1, 62.05, 0.496}, 
 {"GMB", "Africa", "Gambia", "2021-05-09", 5929., 4., 4., 175., 0., 0., 
  2453.382, 1.655, 1.655, 72.414, 0., 0., 0.71, "", "", "", "", "", "", "", 
  "", 567., 66537., 27.533, 0.235, 169., 0.07, 0.024, 42.2, "samples tested", 
  25445., 25445., "", "", 258., 1.05, 1.05, "", 107., 44.44, 2.416664*^6, 
  207.566, 17.5, 2.339, 1.417, 1561.767, 10.1, 331.43, 1.91, 0.7, 31.2, 
  7.876, 1.1, 62.05, 0.496}, {"GMB", "Africa", "Gambia", "2021-05-10", 5929., 
  0., 4., 175., 0., 0., 2453.382, 0., 1.655, 72.414, 0., 0., 0.71, "", "", 
  "", "", "", "", "", "", "", "", "", "", "", "", "", "", "", "", "", "", "", 
  233., "", "", "", 96., 44.44, 2.416664*^6, 207.566, 17.5, 2.339, 1.417, 
  1561.767, 10.1, 331.43, 1.91, 0.7, 31.2, 7.876, 1.1, 62.05, 0.496}, 
 {"GMB", "Africa", "Gambia", "2021-05-11", 5934., 5., 2.857, 175., 0., 0., 
  2455.451, 2.069, 1.182, 72.414, 0., 0., 0.71, "", "", "", "", "", "", "", 
  "", "", "", "", "", "", "", "", "", "", 25776., 25776., "", "", 208., 1.07, 
  1.07, "", 86., 44.44, 2.416664*^6, 207.566, 17.5, 2.339, 1.417, 1561.767, 
  10.1, 331.43, 1.91, 0.7, 31.2, 7.876, 1.1, 62.05, 0.496}, 
 {"GMB", "Africa", "Gambia", "2021-05-12", 5934., 0., 2.857, 175., 0., 0., 
  2455.451, 0., 1.182, 72.414, 0., 0., 0.71, "", "", "", "", "", "", "", "", 
  "", "", "", "", "", "", "", "", "", "", "", "", "", 184., "", "", "", 76., 
  44.44, 2.416664*^6, 207.566, 17.5, 2.339, 1.417, 1561.767, 10.1, 331.43, 
  1.91, 0.7, 31.2, 7.876, 1.1, 62.05, 0.496}, {"GMB", "Africa", "Gambia", 
  "2021-05-13", 5934., 0., 1.286, 175., 0., 0., 2455.451, 0., 0.532, 72.414, 
  0., 0., 0.71, "", "", "", "", "", "", "", "", "", "", "", "", "", "", "", 
  "", "", "", "", "", "", 180., "", "", "", 74., 44.44, 2.416664*^6, 207.566, 
  17.5, 2.339, 1.417, 1561.767, 10.1, 331.43, 1.91, 0.7, 31.2, 7.876, 1.1, 
  62.05, 0.496}, {"GMB", "Africa", "Gambia", "2021-05-14", 5940., 6., 2.143, 
  175., 0., 0., 2457.934, 2.483, 0.887, 72.414, 0., 0., 0.71, "", "", "", "", 
  "", "", "", "", "", "", "", "", "", "", "", "", "", "", "", "", "", 176., 
  "", "", "", 73., 44.44, 2.416664*^6, 207.566, 17.5, 2.339, 1.417, 1561.767, 
  10.1, 331.43, 1.91, 0.7, 31.2, 7.876, 1.1, 62.05, 0.496}, 
 {"GMB", "Africa", "Gambia", "2021-05-15", 5940., 0., 2.143, 175., 0., 0., 
  2457.934, 0., 0.887, 72.414, 0., 0., 0.71, "", "", "", "", "", "", "", "", 
  "", "", "", "", "", "", "", "", "", "", "", "", "", 172., "", "", "", 71., 
  44.44, 2.416664*^6, 207.566, 17.5, 2.339, 1.417, 1561.767, 10.1, 331.43, 
  1.91, 0.7, 31.2, 7.876, 1.1, 62.05, 0.496}, {"GMB", "Africa", "Gambia", 
  "2021-05-16", 5940., 0., 1.571, 175., 0., 0., 2457.934, 0., 0.65, 72.414, 
  0., 0., 0.71, "", "", "", "", "", "", "", "", "", "", "", "", "", "", "", 
  "", "", "", "", "", "", 168., "", "", "", 70., 44.44, 2.416664*^6, 207.566, 
  17.5, 2.339, 1.417, 1561.767, 10.1, 331.43, 1.91, 0.7, 31.2, 7.876, 1.1, 
  62.05, 0.496}, {"GMB", "Africa", "Gambia", "2021-05-17", 5957., 17., 4., 
  175., 0., 0., 2464.968, 7.034, 1.655, 72.414, 0., 0., 0.71, "", "", "", "", 
  "", "", "", "", "", "", "", "", "", "", "", "", "", "", "", "", "", 168., 
  "", "", "", 70., 44.44, 2.416664*^6, 207.566, 17.5, 2.339, 1.417, 1561.767, 
  10.1, 331.43, 1.91, 0.7, 31.2, 7.876, 1.1, 62.05, 0.496}, 
 {"GMB", "Africa", "Gambia", "2021-05-18", 5957., 0., 3.286, 175., 0., 0., 
  2464.968, 0., 1.36, 72.414, 0., 0., 0.72, "", "", "", "", "", "", "", "", 
  "", "", "", "", "", "", "", "", "", "", "", "", "", 169., "", "", "", 70., 
  44.44, 2.416664*^6, 207.566, 17.5, 2.339, 1.417, 1561.767, 10.1, 331.43, 
  1.91, 0.7, 31.2, 7.876, 1.1, 62.05, 0.496}, {"GMB", "Africa", "Gambia", 
  "2021-05-19", 5966., 9., 4.571, 175., 0., 0., 2468.692, 3.724, 1.892, 
  72.414, 0., 0., 0.72, "", "", "", "", "", "", "", "", "", "", "", "", "", 
  "", "", "", "", "", "", "", "", 169., "", "", "", 70., 44.44, 2.416664*^6, 
  207.566, 17.5, 2.339, 1.417, 1561.767, 10.1, 331.43, 1.91, 0.7, 31.2, 
  7.876, 1.1, 62.05, 0.496}, {"GMB", "Africa", "Gambia", "2021-05-20", 5968., 
  2., 4.857, 175., 0., 0., 2469.52, 0.828, 2.01, 72.414, 0., 0., 0.72, "", 
  "", "", "", "", "", "", "", "", "", "", "", "", "", "", "", "", "", "", "", 
  "", 169., "", "", "", 70., 44.44, 2.416664*^6, 207.566, 17.5, 2.339, 1.417, 
  1561.767, 10.1, 331.43, 1.91, 0.7, 31.2, 7.876, 1.1, 62.05, 0.496}, 
 {"GMB", "Africa", "Gambia", "2021-05-21", 5968., 0., 4., 175., 0., 0., 
  2469.52, 0., 1.655, 72.414, 0., 0., 0.72, "", "", "", "", "", "", "", "", 
  "", "", "", "", "", "", "", "", "", "", "", "", "", 169., "", "", "", 70., 
  44.44, 2.416664*^6, 207.566, 17.5, 2.339, 1.417, 1561.767, 10.1, 331.43, 
  1.91, 0.7, 31.2, 7.876, 1.1, 62.05, 0.496}, {"GMB", "Africa", "Gambia", 
  "2021-05-22", 5968., 0., 4., 175., 0., 0., 2469.52, 0., 1.655, 72.414, 0., 
  0., 0.73, "", "", "", "", "", "", "", "", "", "", "", "", "", "", "", "", 
  "", "", "", "", "", 169., "", "", "", 70., 44.44, 2.416664*^6, 207.566, 
  17.5, 2.339, 1.417, 1561.767, 10.1, 331.43, 1.91, 0.7, 31.2, 7.876, 1.1, 
  62.05, 0.496}, {"GMB", "Africa", "Gambia", "2021-05-23", 5968., 0., 4., 
  175., 0., 0., 2469.52, 0., 1.655, 72.414, 0., 0., 0.73, "", "", "", "", "", 
  "", "", "", "", "", "", "", "", "", "", "", "", "", "", "", "", 169., "", 
  "", "", 70., 44.44, 2.416664*^6, 207.566, 17.5, 2.339, 1.417, 1561.767, 
  10.1, 331.43, 1.91, 0.7, 31.2, 7.876, 1.1, 62.05, 0.496}, 
 {"GMB", "Africa", "Gambia", "2021-05-24", 5978., 10., 3., 178., 3., 0.429, 
  2473.658, 4.138, 1.241, 73.655, 1.241, 0.177, 0.74, "", "", "", "", "", "", 
  "", "", "", "", "", "", "", "", "", "", "", "", "", "", "", 169., "", "", 
  "", 70., 44.44, 2.416664*^6, 207.566, 17.5, 2.339, 1.417, 1561.767, 10.1, 
  331.43, 1.91, 0.7, 31.2, 7.876, 1.1, 62.05, 0.496}, 
 {"GMB", "Africa", "Gambia", "2021-05-25", 5978., 0., 3., 178., 0., 0.429, 
  2473.658, 0., 1.241, 73.655, 0., 0.177, 0.74, "", "", "", "", "", "", "", 
  "", "", "", "", "", "", "", "", "", "", "", "", "", "", 169., "", "", "", 
  70., 38.89, 2.416664*^6, 207.566, 17.5, 2.339, 1.417, 1561.767, 10.1, 
  331.43, 1.91, 0.7, 31.2, 7.876, 1.1, 62.05, 0.496}, 
 {"GMB", "Africa", "Gambia", "2021-05-26", 5978., 0., 1.714, 178., 0., 0.429, 
  2473.658, 0., 0.709, 73.655, 0., 0.177, 0.74, "", "", "", "", "", "", "", 
  "", "", "", "", "", "", "", "", "", "", "", "", "", "", 169., "", "", "", 
  70., 38.89, 2.416664*^6, 207.566, 17.5, 2.339, 1.417, 1561.767, 10.1, 
  331.43, 1.91, 0.7, 31.2, 7.876, 1.1, 62.05, 0.496}, 
 {"GMB", "Africa", "Gambia", "2021-05-27", 5990., 12., 3.143, 178., 0., 
  0.429, 2478.623, 4.966, 1.3, 73.655, 0., 0.177, 0.74, "", "", "", "", "", 
  "", "", "", "", "", "", "", "", "", "", "", "", "", "", "", "", 169., "", 
  "", "", 70., 38.89, 2.416664*^6, 207.566, 17.5, 2.339, 1.417, 1561.767, 
  10.1, 331.43, 1.91, 0.7, 31.2, 7.876, 1.1, 62.05, 0.496}, 
 {"GMB", "Africa", "Gambia", "2021-05-28", 5990., 0., 3.143, 178., 0., 0.429, 
  2478.623, 0., 1.3, 73.655, 0., 0.177, 0.74, "", "", "", "", "", "", "", "", 
  "", "", "", "", "", "", "", "", "", "", "", "", "", 169., "", "", "", 70., 
  38.89, 2.416664*^6, 207.566, 17.5, 2.339, 1.417, 1561.767, 10.1, 331.43, 
  1.91, 0.7, 31.2, 7.876, 1.1, 62.05, 0.496}, {"GMB", "Africa", "Gambia", 
  "2021-05-29", 5990., 0., 3.143, 178., 0., 0.429, 2478.623, 0., 1.3, 73.655, 
  0., 0.177, 0.73, "", "", "", "", "", "", "", "", "", "", "", "", "", "", 
  "", "", "", "", "", "", "", 169., "", "", "", 70., 38.89, 2.416664*^6, 
  207.566, 17.5, 2.339, 1.417, 1561.767, 10.1, 331.43, 1.91, 0.7, 31.2, 
  7.876, 1.1, 62.05, 0.496}, {"GMB", "Africa", "Gambia", "2021-05-30", 5990., 
  0., 3.143, 178., 0., 0.429, 2478.623, 0., 1.3, 73.655, 0., 0.177, 0.73, "", 
  "", "", "", "", "", "", "", "", "", "", "", "", "", "", "", "", "", "", "", 
  "", 169., "", "", "", 70., 38.89, 2.416664*^6, 207.566, 17.5, 2.339, 1.417, 
  1561.767, 10.1, 331.43, 1.91, 0.7, 31.2, 7.876, 1.1, 62.05, 0.496}, 
 {"GMB", "Africa", "Gambia", "2021-05-31", 5993., 3., 2.143, 179., 1., 0.143, 
  2479.865, 1.241, 0.887, 74.069, 0.414, 0.059, 0.73, "", "", "", "", "", "", 
  "", "", "", "", "", "", "", "", "", "", "", 29148., 29148., "", "", 169., 
  1.21, 1.21, "", 70., 38.89, 2.416664*^6, 207.566, 17.5, 2.339, 1.417, 
  1561.767, 10.1, 331.43, 1.91, 0.7, 31.2, 7.876, 1.1, 62.05, 0.496}, 
 {"GMB", "Africa", "Gambia", "2021-06-01", 5993., 0., 2.143, 179., 0., 0.143, 
  2479.865, 0., 0.887, 74.069, 0., 0.059, 0.72, "", "", "", "", "", "", "", 
  "", "", "", "", "", "", "", "", "", "", "", "", "", "", "", "", "", "", "", 
  38.89, 2.416664*^6, 207.566, 17.5, 2.339, 1.417, 1561.767, 10.1, 331.43, 
  1.91, 0.7, 31.2, 7.876, 1.1, 62.05, 0.496}, {"GMB", "Africa", "Gambia", 
  "2021-06-02", 5993., 0., 2.143, 179., 0., 0.143, 2479.865, 0., 0.887, 
  74.069, 0., 0.059, 0.72, "", "", "", "", "", "", "", "", "", "", "", "", 
  "", "", "", "", "", "", "", "", "", "", "", "", "", "", 38.89, 2.416664*^6, 
  207.566, 17.5, 2.339, 1.417, 1561.767, 10.1, 331.43, 1.91, 0.7, 31.2, 
  7.876, 1.1, 62.05, 0.496}, {"GMB", "Africa", "Gambia", "2021-06-03", 5995., 
  2., 0.714, 179., 0., 0.143, 2480.692, 0.828, 0.296, 74.069, 0., 0.059, 
  0.73, "", "", "", "", "", "", "", "", "", "", "", "", "", "", "", "", "", 
  "", "", "", "", "", "", "", "", "", 38.89, 2.416664*^6, 207.566, 17.5, 
  2.339, 1.417, 1561.767, 10.1, 331.43, 1.91, 0.7, 31.2, 7.876, 1.1, 62.05, 
  0.496}, {"GMB", "Africa", "Gambia", "2021-06-04", 5999., 4., 1.286, 179., 
  0., 0.143, 2482.348, 1.655, 0.532, 74.069, 0., 0.059, 0.73, "", "", "", "", 
  "", "", "", "", "", "", "", "", "", "", "", "", "", "", "", "", "", "", "", 
  "", "", "", 38.89, 2.416664*^6, 207.566, 17.5, 2.339, 1.417, 1561.767, 
  10.1, 331.43, 1.91, 0.7, 31.2, 7.876, 1.1, 62.05, 0.496}, 
 {"GMB", "Africa", "Gambia", "2021-06-05", 5999., 0., 1.286, 179., 0., 0.143, 
  2482.348, 0., 0.532, 74.069, 0., 0.059, 0.73, "", "", "", "", "", "", "", 
  "", "", "", "", "", "", "", "", "", "", "", "", "", "", "", "", "", "", "", 
  38.89, 2.416664*^6, 207.566, 17.5, 2.339, 1.417, 1561.767, 10.1, 331.43, 
  1.91, 0.7, 31.2, 7.876, 1.1, 62.05, 0.496}, {"GMB", "Africa", "Gambia", 
  "2021-06-06", 5999., 0., 1.286, 179., 0., 0.143, 2482.348, 0., 0.532, 
  74.069, 0., 0.059, 0.73, "", "", "", "", "", "", "", "", "", "", "", "", 
  "", "", "", "", "", "", "", "", "", "", "", "", "", "", 38.89, 2.416664*^6, 
  207.566, 17.5, 2.339, 1.417, 1561.767, 10.1, 331.43, 1.91, 0.7, 31.2, 
  7.876, 1.1, 62.05, 0.496}, {"GMB", "Africa", "Gambia", "2021-06-07", 6002., 
  3., 1.286, 179., 0., 0., 2483.589, 1.241, 0.532, 74.069, 0., 0., "", "", 
  "", "", "", "", "", "", "", "", "", "", "", "", "", "", "", "", "", "", "", 
  "", "", "", "", "", "", 38.89, 2.416664*^6, 207.566, 17.5, 2.339, 1.417, 
  1561.767, 10.1, 331.43, 1.91, 0.7, 31.2, 7.876, 1.1, 62.05, 0.496}, 
 {"GEO", "Asia", "Georgia", "2020-02-26", 1., 1., "", "", "", "", 0.251, 
  0.251, "", "", "", "", "", "", "", "", "", "", "", "", "", "", "", "", "", 
  "", "", "", "", "", "", "", "", "", "", "", "", "", "", 19.44, 3.989175*^6, 
  65.032, 38.7, 14.864, 10.244, 9745.079, 4.2, 496.218, 7.11, 5.3, 55.5, "", 
  2.6, 73.77, 0.812}, {"GEO", "Asia", "Georgia", "2020-02-27", 1., 0., "", 
  "", "", "", 0.251, 0., "", "", "", "", "", "", "", "", "", "", "", "", "", 
  "", "", "", "", "", "", "", "", "", "", "", "", "", "", "", "", "", "", 
  19.44, 3.989175*^6, 65.032, 38.7, 14.864, 10.244, 9745.079, 4.2, 496.218, 
  7.11, 5.3, 55.5, "", 2.6, 73.77, 0.812}, {"GEO", "Asia", "Georgia", 
  "2020-02-28", 1., 0., "", "", "", "", 0.251, 0., "", "", "", "", "", "", 
  "", "", "", "", "", "", "", "", "", "", "", "", "", "", "", "", "", "", "", 
  "", "", "", "", "", "", 19.44, 3.989175*^6, 65.032, 38.7, 14.864, 10.244, 
  9745.079, 4.2, 496.218, 7.11, 5.3, 55.5, "", 2.6, 73.77, 0.812}, 
 {"GEO", "Asia", "Georgia", "2020-02-29", 1., 0., "", "", "", "", 0.251, 0., 
  "", "", "", "", "", "", "", "", "", "", "", "", "", "", "", "", "", "", "", 
  "", "", "", "", "", "", "", "", "", "", "", "", 19.44, 3.989175*^6, 65.032, 
  38.7, 14.864, 10.244, 9745.079, 4.2, 496.218, 7.11, 5.3, 55.5, "", 2.6, 
  73.77, 0.812}, {"GEO", "Asia", "Georgia", "2020-03-01", 3., 2., "", "", "", 
  "", 0.752, 0.501, "", "", "", "", "", "", "", "", "", "", "", "", "", "", 
  "", "", "", "", "", "", "", "", "", "", "", "", "", "", "", "", "", 30.56, 
  3.989175*^6, 65.032, 38.7, 14.864, 10.244, 9745.079, 4.2, 496.218, 7.11, 
  5.3, 55.5, "", 2.6, 73.77, 0.812}, {"GEO", "Asia", "Georgia", "2020-03-02", 
  3., 0., 0.429, "", "", 0., 0.752, 0., 0.107, "", "", 0., "", "", "", "", 
  "", "", "", "", "", "", "", "", "", "", "", "", "", "", "", "", "", "", "", 
  "", "", "", "", 41.67, 3.989175*^6, 65.032, 38.7, 14.864, 10.244, 9745.079, 
  4.2, 496.218, 7.11, 5.3, 55.5, "", 2.6, 73.77, 0.812}, 
 {"GEO", "Asia", "Georgia", "2020-03-03", 3., 0., 0.429, "", "", 0., 0.752, 
  0., 0.107, "", "", 0., "", "", "", "", "", "", "", "", "", "", "", "", "", 
  "", "", "", "", "", "", "", "", "", "", "", "", "", "", 41.67, 3.989175*^6, 
  65.032, 38.7, 14.864, 10.244, 9745.079, 4.2, 496.218, 7.11, 5.3, 55.5, "", 
  2.6, 73.77, 0.812}, {"GEO", "Asia", "Georgia", "2020-03-04", 3., 0., 0.286, 
  "", "", 0., 0.752, 0., 0.072, "", "", 0., "", "", "", "", "", "", "", "", 
  "", "", "", "", "", "", "", "", "", "", "", "", "", "", "", "", "", "", "", 
  41.67, 3.989175*^6, 65.032, 38.7, 14.864, 10.244, 9745.079, 4.2, 496.218, 
  7.11, 5.3, 55.5, "", 2.6, 73.77, 0.812}, {"GEO", "Asia", "Georgia", 
  "2020-03-05", 4., 1., 0.429, "", "", 0., 1.003, 0.251, 0.107, "", "", 0., 
  "", "", "", "", "", "", "", "", "", "", "", "", "", "", "", "", "", "", "", 
  "", "", "", "", "", "", "", "", 41.67, 3.989175*^6, 65.032, 38.7, 14.864, 
  10.244, 9745.079, 4.2, 496.218, 7.11, 5.3, 55.5, "", 2.6, 73.77, 0.812}, 
 {"GEO", "Asia", "Georgia", "2020-03-06", 4., 0., 0.429, "", "", 0., 1.003, 
  0., 0.107, "", "", 0., "", "", "", "", "", "", "", "", "", "", "", "", "", 
  "", "", "", "", "", "", "", "", "", "", "", "", "", "", 41.67, 3.989175*^6, 
  65.032, 38.7, 14.864, 10.244, 9745.079, 4.2, 496.218, 7.11, 5.3, 55.5, "", 
  2.6, 73.77, 0.812}, {"GEO", "Asia", "Georgia", "2020-03-07", 4., 0., 0.429, 
  "", "", 0., 1.003, 0., 0.107, "", "", 0., "", "", "", "", "", "", "", "", 
  "", "", "", "", "", "", "", "", "", "", "", "", "", "", "", "", "", "", "", 
  41.67, 3.989175*^6, 65.032, 38.7, 14.864, 10.244, 9745.079, 4.2, 496.218, 
  7.11, 5.3, 55.5, "", 2.6, 73.77, 0.812}, {"GEO", "Asia", "Georgia", 
  "2020-03-08", 13., 9., 1.429, "", "", 0., 3.259, 2.256, 0.358, "", "", 0., 
  "", "", "", "", "", "", "", "", "", "", "", "", "", "", "", "", "", "", "", 
  "", "", "", "", "", "", "", "", 41.67, 3.989175*^6, 65.032, 38.7, 14.864, 
  10.244, 9745.079, 4.2, 496.218, 7.11, 5.3, 55.5, "", 2.6, 73.77, 0.812}, 
 {"GEO", "Asia", "Georgia", "2020-03-09", 15., 2., 1.714, "", "", 0., 3.76, 
  0.501, 0.43, "", "", 0., "", "", "", "", "", "", "", "", "", "", "", "", 
  "", "", "", "", "", "", "", "", "", "", "", "", "", "", "", 45.37, 
  3.989175*^6, 65.032, 38.7, 14.864, 10.244, 9745.079, 4.2, 496.218, 7.11, 
  5.3, 55.5, "", 2.6, 73.77, 0.812}, {"GEO", "Asia", "Georgia", "2020-03-10", 
  15., 0., 1.714, "", "", 0., 3.76, 0., 0.43, "", "", 0., "", "", "", "", "", 
  "", "", "", "", "", "", "", "", "", "", "", "", "", "", "", "", "", "", "", 
  "", "", "", 45.37, 3.989175*^6, 65.032, 38.7, 14.864, 10.244, 9745.079, 
  4.2, 496.218, 7.11, 5.3, 55.5, "", 2.6, 73.77, 0.812}, 
 {"GEO", "Asia", "Georgia", "2020-03-11", 24., 9., 3., "", "", 0., 6.016, 
  2.256, 0.752, "", "", 0., "", "", "", "", "", "", "", "", "", "", "", "", 
  "", "", "", "", "", "", "", "", "", "", "", "", "", "", "", 45.37, 
  3.989175*^6, 65.032, 38.7, 14.864, 10.244, 9745.079, 4.2, 496.218, 7.11, 
  5.3, 55.5, "", 2.6, 73.77, 0.812}, {"GEO", "Asia", "Georgia", "2020-03-12", 
  24., 0., 2.857, "", "", 0., 6.016, 0., 0.716, "", "", 0., "", "", "", "", 
  "", "", "", "", "", "", "", "", "", "", "", "", "", "", "", "", "", "", "", 
  "", "", "", "", 45.37, 3.989175*^6, 65.032, 38.7, 14.864, 10.244, 9745.079, 
  4.2, 496.218, 7.11, 5.3, 55.5, "", 2.6, 73.77, 0.812}, 
 {"GEO", "Asia", "Georgia", "2020-03-13", 25., 1., 3., "", "", 0., 6.267, 
  0.251, 0.752, "", "", 0., "", "", "", "", "", "", "", "", "", "", "", "", 
  "", "", "", "", "", "", "", "", "", "", "", "", "", "", "", 45.37, 
  3.989175*^6, 65.032, 38.7, 14.864, 10.244, 9745.079, 4.2, 496.218, 7.11, 
  5.3, 55.5, "", 2.6, 73.77, 0.812}, {"GEO", "Asia", "Georgia", "2020-03-14", 
  30., 5., 3.714, "", "", 0., 7.52, 1.253, 0.931, "", "", 0., "", "", "", "", 
  "", "", "", "", "", "", "", "", "", "", "", "", "", "", "", "", "", "", "", 
  "", "", "", "", 52.78, 3.989175*^6, 65.032, 38.7, 14.864, 10.244, 9745.079, 
  4.2, 496.218, 7.11, 5.3, 55.5, "", 2.6, 73.77, 0.812}, 
 {"GEO", "Asia", "Georgia", "2020-03-15", 33., 3., 2.857, "", "", 0., 8.272, 
  0.752, 0.716, "", "", 0., "", "", "", "", "", "", "", "", "", "", "", "", 
  "", "", "", "", "", "", "", "", "", "", "", "", "", "", "", 52.78, 
  3.989175*^6, 65.032, 38.7, 14.864, 10.244, 9745.079, 4.2, 496.218, 7.11, 
  5.3, 55.5, "", 2.6, 73.77, 0.812}, {"GEO", "Asia", "Georgia", "2020-03-16", 
  33., 0., 2.571, "", "", 0., 8.272, 0., 0.645, "", "", 0., "", "", "", "", 
  "", "", "", "", "", "", "", "", "", "", "", "", "", "", "", "", "", "", "", 
  "", "", "", "", 52.78, 3.989175*^6, 65.032, 38.7, 14.864, 10.244, 9745.079, 
  4.2, 496.218, 7.11, 5.3, 55.5, "", 2.6, 73.77, 0.812}, 
 {"GEO", "Asia", "Georgia", "2020-03-17", 34., 1., 2.714, "", "", 0., 8.523, 
  0.251, 0.68, "", "", 0., "", "", "", "", "", "", "", "", "", "", "", "", 
  "", "", "", "", "", "", "", "", "", "", "", "", "", "", "", 52.78, 
  3.989175*^6, 65.032, 38.7, 14.864, 10.244, 9745.079, 4.2, 496.218, 7.11, 
  5.3, 55.5, "", 2.6, 73.77, 0.812}, {"GEO", "Asia", "Georgia", "2020-03-18", 
  38., 4., 2., "", "", 0., 9.526, 1.003, 0.501, "", "", 0., "", "", "", "", 
  "", "", "", "", "", "", "", "", "", "", "", "", "", "", "", "", "", "", "", 
  "", "", "", "", 55.56, 3.989175*^6, 65.032, 38.7, 14.864, 10.244, 9745.079, 
  4.2, 496.218, 7.11, 5.3, 55.5, "", 2.6, 73.77, 0.812}, 
 {"GEO", "Asia", "Georgia", "2020-03-19", 40., 2., 2.286, "", "", 0., 10.027, 
  0.501, 0.573, "", "", 0., "", "", "", "", "", "", "", "", "", "", "", "", 
  "", "", "", "", "", "", "", "", "", "", "", "", "", "", "", 59.26, 
  3.989175*^6, 65.032, 38.7, 14.864, 10.244, 9745.079, 4.2, 496.218, 7.11, 
  5.3, 55.5, "", 2.6, 73.77, 0.812}, {"GEO", "Asia", "Georgia", "2020-03-20", 
  43., 3., 2.571, "", "", 0., 10.779, 0.752, 0.645, "", "", 0., "", "", "", 
  "", "", "", "", "", "", "", "", "", "", "", "", "", "", "", "", "", "", "", 
  "", "", "", "", "", 59.26, 3.989175*^6, 65.032, 38.7, 14.864, 10.244, 
  9745.079, 4.2, 496.218, 7.11, 5.3, 55.5, "", 2.6, 73.77, 0.812}, 
 {"GEO", "Asia", "Georgia", "2020-03-21", 49., 6., 2.714, "", "", 0., 12.283, 
  1.504, 0.68, "", "", 0., "", "", "", "", "", "", "", "", "", "", "", "", 
  "", "", "", "", "", "", "", "", "", "", "", "", "", "", "", 70.37, 
  3.989175*^6, 65.032, 38.7, 14.864, 10.244, 9745.079, 4.2, 496.218, 7.11, 
  5.3, 55.5, "", 2.6, 73.77, 0.812}, {"GEO", "Asia", "Georgia", "2020-03-22", 
  54., 5., 3., "", "", 0., 13.537, 1.253, 0.752, "", "", 0., "", "", "", "", 
  "", "", "", "", "", "", "", "", "", "", "", "", "", "", "", "", "", "", "", 
  "", "", "", "", 78.7, 3.989175*^6, 65.032, 38.7, 14.864, 10.244, 9745.079, 
  4.2, 496.218, 7.11, 5.3, 55.5, "", 2.6, 73.77, 0.812}, 
 {"GEO", "Asia", "Georgia", "2020-03-23", 61., 7., 4., "", "", 0., 15.291, 
  1.755, 1.003, "", "", 0., "", "", "", "", "", "", "", "", "", "", "", "", 
  "", "", "", "", "", "", "", "", "", "", "", "", "", "", "", 88.89, 
  3.989175*^6, 65.032, 38.7, 14.864, 10.244, 9745.079, 4.2, 496.218, 7.11, 
  5.3, 55.5, "", 2.6, 73.77, 0.812}, {"GEO", "Asia", "Georgia", "2020-03-24", 
  70., 9., 5.143, "", "", 0., 17.547, 2.256, 1.289, "", "", 0., "", "", "", 
  "", "", "", "", "", "", "", "", "", "", "", "", "", "", "", "", "", "", "", 
  "", "", "", "", "", 88.89, 3.989175*^6, 65.032, 38.7, 14.864, 10.244, 
  9745.079, 4.2, 496.218, 7.11, 5.3, 55.5, "", 2.6, 73.77, 0.812}, 
 {"GEO", "Asia", "Georgia", "2020-03-25", 75., 5., 5.286, "", "", 0., 18.801, 
  1.253, 1.325, "", "", 0., "", "", "", "", "", "", "", "", "", "", "", "", 
  "", "", "", "", "", "", "", "", "", "", "", "", "", "", "", 88.89, 
  3.989175*^6, 65.032, 38.7, 14.864, 10.244, 9745.079, 4.2, 496.218, 7.11, 
  5.3, 55.5, "", 2.6, 73.77, 0.812}, {"GEO", "Asia", "Georgia", "2020-03-26", 
  79., 4., 5.571, "", "", 0., 19.804, 1.003, 1.397, "", "", 0., "", "", "", 
  "", "", "", "", "", "", "", "", "", "", "", "", "", "", "", "", "", "", "", 
  "", "", "", "", "", 90.74, 3.989175*^6, 65.032, 38.7, 14.864, 10.244, 
  9745.079, 4.2, 496.218, 7.11, 5.3, 55.5, "", 2.6, 73.77, 0.812}, 
 {"GEO", "Asia", "Georgia", "2020-03-27", 83., 4., 5.714, "", "", 0., 20.806, 
  1.003, 1.432, "", "", 0., "", "", "", "", "", "", "", "", "", "", "", "", 
  "", "", "", "", "", "", "", "", "", "", "", "", "", "", "", 90.74, 
  3.989175*^6, 65.032, 38.7, 14.864, 10.244, 9745.079, 4.2, 496.218, 7.11, 
  5.3, 55.5, "", 2.6, 73.77, 0.812}, {"GEO", "Asia", "Georgia", "2020-03-28", 
  90., 7., 5.857, "", "", 0., 22.561, 1.755, 1.468, "", "", 0., "", "", "", 
  "", "", "", "", "", "", "", "", "", "", "", "", "", "", "", "", "", "", "", 
  "", "", "", "", "", 90.74, 3.989175*^6, 65.032, 38.7, 14.864, 10.244, 
  9745.079, 4.2, 496.218, 7.11, 5.3, 55.5, "", 2.6, 73.77, 0.812}, 
 {"GEO", "Asia", "Georgia", "2020-03-29", 91., 1., 5.286, "", "", 0., 22.812, 
  0.251, 1.325, "", "", 0., "", "", "", "", "", "", "", "", "", "", "", "", 
  "", "", "", "", "", "", "", "", "", "", "", "", "", "", "", 90.74, 
  3.989175*^6, 65.032, 38.7, 14.864, 10.244, 9745.079, 4.2, 496.218, 7.11, 
  5.3, 55.5, "", 2.6, 73.77, 0.812}, {"GEO", "Asia", "Georgia", "2020-03-30", 
  103., 12., 6., "", "", 0., 25.82, 3.008, 1.504, "", "", 0., "", "", "", "", 
  "", "", "", "", "", "", "", "", "", "", "", "", "", "", "", "", "", "", "", 
  "", "", "", "", 90.74, 3.989175*^6, 65.032, 38.7, 14.864, 10.244, 9745.079, 
  4.2, 496.218, 7.11, 5.3, 55.5, "", 2.6, 73.77, 0.812}, 
 {"GEO", "Asia", "Georgia", "2020-03-31", 110., 7., 5.714, "", "", 0., 
  27.575, 1.755, 1.432, "", "", 0., 0.95, "", "", "", "", "", "", "", "", "", 
  "", "", "", "", "", "", "", "", "", "", "", "", "", "", "", "", "", 100., 
  3.989175*^6, 65.032, 38.7, 14.864, 10.244, 9745.079, 4.2, 496.218, 7.11, 
  5.3, 55.5, "", 2.6, 73.77, 0.812}, {"GEO", "Asia", "Georgia", "2020-04-01", 
  117., 7., 6., "", "", 0., 29.329, 1.755, 1.504, "", "", 0., 0.95, "", "", 
  "", "", "", "", "", "", "", "", "", "", "", "", "", "", "", "", "", "", "", 
  "", "", "", "", "", 100., 3.989175*^6, 65.032, 38.7, 14.864, 10.244, 
  9745.079, 4.2, 496.218, 7.11, 5.3, 55.5, "", 2.6, 73.77, 0.812}, 
 {"GEO", "Asia", "Georgia", "2020-04-02", 134., 17., 7.857, "", "", 0., 
  33.591, 4.262, 1.97, "", "", 0., 0.96, "", "", "", "", "", "", "", "", "", 
  "", "", "", "", "", "", "", "", "", "", "", "", "", "", "", "", "", 100., 
  3.989175*^6, 65.032, 38.7, 14.864, 10.244, 9745.079, 4.2, 496.218, 7.11, 
  5.3, 55.5, "", 2.6, 73.77, 0.812}, {"GEO", "Asia", "Georgia", "2020-04-03", 
  155., 21., 10.286, "", "", 0., 38.855, 5.264, 2.578, "", "", 0., 0.97, "", 
  "", "", "", "", "", "", "", "", "", "", "", "", "", "", "", "", "", "", "", 
  "", "", "", "", "", "", 100., 3.989175*^6, 65.032, 38.7, 14.864, 10.244, 
  9745.079, 4.2, 496.218, 7.11, 5.3, 55.5, "", 2.6, 73.77, 0.812}, 
 {"GEO", "Asia", "Georgia", "2020-04-04", 162., 7., 10.286, 1., 1., 0.143, 
  40.61, 1.755, 2.578, 0.251, 0.251, 0.036, 0.95, "", "", "", "", "", "", "", 
  "", "", "", "", "", "", "", "", "", "", "", "", "", "", "", "", "", "", "", 
  100., 3.989175*^6, 65.032, 38.7, 14.864, 10.244, 9745.079, 4.2, 496.218, 
  7.11, 5.3, 55.5, "", 2.6, 73.77, 0.812}, {"GEO", "Asia", "Georgia", 
  "2020-04-05", 174., 12., 11.857, 2., 1., 0.286, 43.618, 3.008, 2.972, 
  0.501, 0.251, 0.072, 0.96, "", "", "", "", "", "", "", "", "", "", "", "", 
  "", "", "", "", "", "", "", "", "", "", "", "", "", "", 100., 3.989175*^6, 
  65.032, 38.7, 14.864, 10.244, 9745.079, 4.2, 496.218, 7.11, 5.3, 55.5, "", 
  2.6, 73.77, 0.812}, {"GEO", "Asia", "Georgia", "2020-04-06", 188., 14., 
  12.143, 2., 0., 0.286, 47.128, 3.509, 3.044, 0.501, 0., 0.072, 0.98, "", 
  "", "", "", "", "", "", "", "", "", "", "", "", "", "", "", "", "", "", "", 
  "", "", "", "", "", "", 100., 3.989175*^6, 65.032, 38.7, 14.864, 10.244, 
  9745.079, 4.2, 496.218, 7.11, 5.3, 55.5, "", 2.6, 73.77, 0.812}, 
 {"GEO", "Asia", "Georgia", "2020-04-07", 196., 8., 12.286, 3., 1., 0.429, 
  49.133, 2.005, 3.08, 0.752, 0.251, 0.107, 0.98, "", "", "", "", "", "", "", 
  "", "", "", "", "", "", "", "", "", "", "", "", "", "", "", "", "", "", "", 
  100., 3.989175*^6, 65.032, 38.7, 14.864, 10.244, 9745.079, 4.2, 496.218, 
  7.11, 5.3, 55.5, "", 2.6, 73.77, 0.812}, {"GEO", "Asia", "Georgia", 
  "2020-04-08", 211., 15., 13.429, 3., 0., 0.429, 52.893, 3.76, 3.366, 0.752, 
  0., 0.107, 1., "", "", "", "", "", "", "", "", "", "", "", "", "", "", "", 
  "", "", "", "", "", "", "", "", "", "", "", 100., 3.989175*^6, 65.032, 
  38.7, 14.864, 10.244, 9745.079, 4.2, 496.218, 7.11, 5.3, 55.5, "", 2.6, 
  73.77, 0.812}, {"GEO", "Asia", "Georgia", "2020-04-09", 218., 7., 12., 3., 
  0., 0.429, 54.648, 1.755, 3.008, 0.752, 0., 0.107, 0.97, "", "", "", "", 
  "", "", "", "", "", "", "", "", "", "", "", "", "", "", "", "", "", "", "", 
  "", "", "", 100., 3.989175*^6, 65.032, 38.7, 14.864, 10.244, 9745.079, 4.2, 
  496.218, 7.11, 5.3, 55.5, "", 2.6, 73.77, 0.812}, 
 {"GEO", "Asia", "Georgia", "2020-04-10", 234., 16., 11.286, 3., 0., 0.429, 
  58.659, 4.011, 2.829, 0.752, 0., 0.107, 1.02, "", "", "", "", "", "", "", 
  "", "", "", "", "", "", "", "", "", "", "", "", "", "", "", "", "", "", "", 
  100., 3.989175*^6, 65.032, 38.7, 14.864, 10.244, 9745.079, 4.2, 496.218, 
  7.11, 5.3, 55.5, "", 2.6, 73.77, 0.812}, {"GEO", "Asia", "Georgia", 
  "2020-04-11", 242., 8., 11.429, 3., 0., 0.286, 60.664, 2.005, 2.865, 0.752, 
  0., 0.072, 1.07, "", "", "", "", "", "", "", "", "", "", "", "", "", "", 
  "", "", "", "", "", "", "", "", "", "", "", "", 100., 3.989175*^6, 65.032, 
  38.7, 14.864, 10.244, 9745.079, 4.2, 496.218, 7.11, 5.3, 55.5, "", 2.6, 
  73.77, 0.812}, {"GEO", "Asia", "Georgia", "2020-04-12", 257., 15., 11.857, 
  3., 0., 0.143, 64.424, 3.76, 2.972, 0.752, 0., 0.036, 1.15, "", "", "", "", 
  "", "", "", "", "", "", "", "", "", "", "", "", "", "", "", "", "", "", "", 
  "", "", "", 100., 3.989175*^6, 65.032, 38.7, 14.864, 10.244, 9745.079, 4.2, 
  496.218, 7.11, 5.3, 55.5, "", 2.6, 73.77, 0.812}, 
 {"GEO", "Asia", "Georgia", "2020-04-13", 272., 15., 12., 3., 0., 0.143, 
  68.185, 3.76, 3.008, 0.752, 0., 0.036, 1.23, "", "", "", "", "", "", "", 
  "", "", "", "", "", "", "", "", "", "", "", "", "", "", "", "", "", "", "", 
  100., 3.989175*^6, 65.032, 38.7, 14.864, 10.244, 9745.079, 4.2, 496.218, 
  7.11, 5.3, 55.5, "", 2.6, 73.77, 0.812}, {"GEO", "Asia", "Georgia", 
  "2020-04-14", 300., 28., 14.857, 3., 0., 0., 75.204, 7.019, 3.724, 0.752, 
  0., 0., 1.3, "", "", "", "", "", "", "", "", "", "", "", "", "", "", "", 
  "", "", "", "", "", "", "", "", "", "", "", 100., 3.989175*^6, 65.032, 
  38.7, 14.864, 10.244, 9745.079, 4.2, 496.218, 7.11, 5.3, 55.5, "", 2.6, 
  73.77, 0.812}, {"GEO", "Asia", "Georgia", "2020-04-15", 306., 6., 13.571, 
  3., 0., 0., 76.708, 1.504, 3.402, 0.752, 0., 0., 1.27, "", "", "", "", "", 
  "", "", "", "", "", "", "", "", "", "", "", "", "", "", "", "", "", "", "", 
  "", "", 100., 3.989175*^6, 65.032, 38.7, 14.864, 10.244, 9745.079, 4.2, 
  496.218, 7.11, 5.3, 55.5, "", 2.6, 73.77, 0.812}, 
 {"GEO", "Asia", "Georgia", "2020-04-16", 348., 42., 18.571, 3., 0., 0., 
  87.236, 10.528, 4.655, 0.752, 0., 0., 1.28, "", "", "", "", "", "", "", "", 
  "", "", "", "", "", "", "", "", "", "", "", "", "", "", "", "", "", "", 
  100., 3.989175*^6, 65.032, 38.7, 14.864, 10.244, 9745.079, 4.2, 496.218, 
  7.11, 5.3, 55.5, "", 2.6, 73.77, 0.812}, {"GEO", "Asia", "Georgia", 
  "2020-04-17", 370., 22., 19.429, 3., 0., 0., 92.751, 5.515, 4.87, 0.752, 
  0., 0., 1.15, "", "", "", "", "", "", "", "", "", "", "", "", "", "", "", 
  "", "", "", "", "", "", "", "", "", "", "", 100., 3.989175*^6, 65.032, 
  38.7, 14.864, 10.244, 9745.079, 4.2, 496.218, 7.11, 5.3, 55.5, "", 2.6, 
  73.77, 0.812}, {"GEO", "Asia", "Georgia", "2020-04-18", 388., 18., 20.857, 
  4., 1., 0.143, 97.263, 4.512, 5.228, 1.003, 0.251, 0.036, 1.05, "", "", "", 
  "", "", "", "", "", "", "", "", "", "", "", "", "", "", "", "", "", "", "", 
  "", "", "", "", 100., 3.989175*^6, 65.032, 38.7, 14.864, 10.244, 9745.079, 
  4.2, 496.218, 7.11, 5.3, 55.5, "", 2.6, 73.77, 0.812}, 
 {"GEO", "Asia", "Georgia", "2020-04-19", 394., 6., 19.571, 4., 0., 0.143, 
  98.767, 1.504, 4.906, 1.003, 0., 0.036, 0.93, "", "", "", "", "", "", "", 
  "", "", "", "", "", "", "", "", "", "", "", "", "", "", "", "", "", "", "", 
  100., 3.989175*^6, 65.032, 38.7, 14.864, 10.244, 9745.079, 4.2, 496.218, 
  7.11, 5.3, 55.5, "", 2.6, 73.77, 0.812}, {"GEO", "Asia", "Georgia", 
  "2020-04-20", 402., 8., 18.571, 4., 0., 0.143, 100.773, 2.005, 4.655, 
  1.003, 0., 0.036, 0.89, "", "", "", "", "", "", "", "", "", "", "", "", "", 
  "", "", "", "", "", "", "", "", "", "", "", "", "", 100., 3.989175*^6, 
  65.032, 38.7, 14.864, 10.244, 9745.079, 4.2, 496.218, 7.11, 5.3, 55.5, "", 
  2.6, 73.77, 0.812}, {"GEO", "Asia", "Georgia", "2020-04-21", 408., 6., 
  15.429, 4., 0., 0.143, 102.277, 1.504, 3.868, 1.003, 0., 0.036, 0.88, "", 
  "", "", "", "", "", "", "", "", "", "", "", "", "", "", "", "", "", "", "", 
  "", "", "", "", "", "", 100., 3.989175*^6, 65.032, 38.7, 14.864, 10.244, 
  9745.079, 4.2, 496.218, 7.11, 5.3, 55.5, "", 2.6, 73.77, 0.812}, 
 {"GEO", "Asia", "Georgia", "2020-04-22", 416., 8., 15.714, 5., 1., 0.286, 
  104.282, 2.005, 3.939, 1.253, 0.251, 0.072, 0.9, "", "", "", "", "", "", 
  "", "", "", "", "", "", "", "", "", "", "", "", "", "", "", "", "", "", "", 
  "", 100., 3.989175*^6, 65.032, 38.7, 14.864, 10.244, 9745.079, 4.2, 
  496.218, 7.11, 5.3, 55.5, "", 2.6, 73.77, 0.812}, 
 {"GEO", "Asia", "Georgia", "2020-04-23", 425., 9., 11., 5., 0., 0.286, 
  106.538, 2.256, 2.757, 1.253, 0., 0.072, 0.92, "", "", "", "", "", "", "", 
  "", "", "", "", "", "", "", "", "", "", "", "", "", "", "", "", "", "", "", 
  100., 3.989175*^6, 65.032, 38.7, 14.864, 10.244, 9745.079, 4.2, 496.218, 
  7.11, 5.3, 55.5, "", 2.6, 73.77, 0.812}, {"GEO", "Asia", "Georgia", 
  "2020-04-24", 444., 19., 10.571, 5., 0., 0.286, 111.301, 4.763, 2.65, 
  1.253, 0., 0.072, 1., "", "", "", "", "", "", "", "", "", "", "", "", "", 
  "", "", "", "", "", "", "", "", "", "", "", "", "", 100., 3.989175*^6, 
  65.032, 38.7, 14.864, 10.244, 9745.079, 4.2, 496.218, 7.11, 5.3, 55.5, "", 
  2.6, 73.77, 0.812}, {"GEO", "Asia", "Georgia", "2020-04-25", 456., 12., 
  9.714, 5., 0., 0.143, 114.309, 3.008, 2.435, 1.253, 0., 0.036, 1.05, "", 
  "", "", "", "", "", "", "", "", "", "", "", "", "", "", "", "", "", "", "", 
  "", "", "", "", "", "", 100., 3.989175*^6, 65.032, 38.7, 14.864, 10.244, 
  9745.079, 4.2, 496.218, 7.11, 5.3, 55.5, "", 2.6, 73.77, 0.812}, 
 {"GEO", "Asia", "Georgia", "2020-04-26", 486., 30., 13.143, 6., 1., 0.286, 
  121.83, 7.52, 3.295, 1.504, 0.251, 0.072, 1.11, "", "", "", "", "", "", "", 
  "", "", "", "", "", "", "", "", "", "", "", "", "", "", "", "", "", "", "", 
  100., 3.989175*^6, 65.032, 38.7, 14.864, 10.244, 9745.079, 4.2, 496.218, 
  7.11, 5.3, 55.5, "", 2.6, 73.77, 0.812}, {"GEO", "Asia", "Georgia", 
  "2020-04-27", 497., 11., 13.571, 6., 0., 0.286, 124.587, 2.757, 3.402, 
  1.504, 0., 0.072, 1.07, "", "", "", "", "", "", "", "", "", "", "", "", "", 
  "", "", "", "", "", "", "", "", "", "", "", "", "", 96.3, 3.989175*^6, 
  65.032, 38.7, 14.864, 10.244, 9745.079, 4.2, 496.218, 7.11, 5.3, 55.5, "", 
  2.6, 73.77, 0.812}, {"GEO", "Asia", "Georgia", "2020-04-28", 511., 14., 
  14.714, 6., 0., 0.286, 128.097, 3.509, 3.689, 1.504, 0., 0.072, 1.04, "", 
  "", "", "", "", "", "", "", "", "", "", "", "", "", "", "", "", "", "", "", 
  "", "", "", "", "", "", 96.3, 3.989175*^6, 65.032, 38.7, 14.864, 10.244, 
  9745.079, 4.2, 496.218, 7.11, 5.3, 55.5, "", 2.6, 73.77, 0.812}, 
 {"GEO", "Asia", "Georgia", "2020-04-29", 517., 6., 14.429, 6., 0., 0.143, 
  129.601, 1.504, 3.617, 1.504, 0., 0.036, 1.01, "", "", "", "", "", "", "", 
  "", "", "", "", "", "", "", "", "", "", "", "", "", "", "", "", "", "", "", 
  96.3, 3.989175*^6, 65.032, 38.7, 14.864, 10.244, 9745.079, 4.2, 496.218, 
  7.11, 5.3, 55.5, "", 2.6, 73.77, 0.812}, {"GEO", "Asia", "Georgia", 
  "2020-04-30", 539., 22., 16.286, 6., 0., 0.143, 135.116, 5.515, 4.082, 
  1.504, 0., 0.036, 1.01, "", "", "", "", "", "", "", "", "", "", "", "", "", 
  "", "", "", "", "", "", "", "", "", "", "", "", "", 96.3, 3.989175*^6, 
  65.032, 38.7, 14.864, 10.244, 9745.079, 4.2, 496.218, 7.11, 5.3, 55.5, "", 
  2.6, 73.77, 0.812}, {"GEO", "Asia", "Georgia", "2020-05-01", 566., 27., 
  17.429, 7., 1., 0.286, 141.884, 6.768, 4.369, 1.755, 0.251, 0.072, 0.99, 
  "", "", "", "", "", "", "", "", "", "", "", "", "", "", "", "", "", "", "", 
  "", "", "", "", "", "", "", 96.3, 3.989175*^6, 65.032, 38.7, 14.864, 
  10.244, 9745.079, 4.2, 496.218, 7.11, 5.3, 55.5, "", 2.6, 73.77, 0.812}, 
 {"GEO", "Asia", "Georgia", "2020-05-02", 582., 16., 18., 8., 1., 0.429, 
  145.895, 4.011, 4.512, 2.005, 0.251, 0.107, 0.9, "", "", "", "", "", "", 
  "", "", "", "", "", "", "", "", "", "", "", "", "", "", "", "", "", "", "", 
  "", 96.3, 3.989175*^6, 65.032, 38.7, 14.864, 10.244, 9745.079, 4.2, 
  496.218, 7.11, 5.3, 55.5, "", 2.6, 73.77, 0.812}, 
 {"GEO", "Asia", "Georgia", "2020-05-03", 589., 7., 14.714, 9., 1., 0.429, 
  147.65, 1.755, 3.689, 2.256, 0.251, 0.107, 0.79, "", "", "", "", "", "", 
  "", "", "", "", "", "", "", "", "", "", "", "", "", "", "", "", "", "", "", 
  "", 96.3, 3.989175*^6, 65.032, 38.7, 14.864, 10.244, 9745.079, 4.2, 
  496.218, 7.11, 5.3, 55.5, "", 2.6, 73.77, 0.812}, 
 {"GEO", "Asia", "Georgia", "2020-05-04", 593., 4., 13.714, 9., 0., 0.429, 
  148.652, 1.003, 3.438, 2.256, 0., 0.107, 0.75, "", "", "", "", "", "", "", 
  "", "", "", "", "", "", "", "", "", "", "", "", "", "", "", "", "", "", "", 
  96.3, 3.989175*^6, 65.032, 38.7, 14.864, 10.244, 9745.079, 4.2, 496.218, 
  7.11, 5.3, 55.5, "", 2.6, 73.77, 0.812}, {"GEO", "Asia", "Georgia", 
  "2020-05-05", 604., 11., 13.286, 9., 0., 0.429, 151.41, 2.757, 3.33, 2.256, 
  0., 0.107, 0.73, "", "", "", "", "", "", "", "", "", "", "", "", "", "", 
  "", "", "", "", "", "", "", "", "", "", "", "", 96.3, 3.989175*^6, 65.032, 
  38.7, 14.864, 10.244, 9745.079, 4.2, 496.218, 7.11, 5.3, 55.5, "", 2.6, 
  73.77, 0.812}, {"GEO", "Asia", "Georgia", "2020-05-06", 610., 6., 13.286, 
  9., 0., 0.429, 152.914, 1.504, 3.33, 2.256, 0., 0.107, 0.69, "", "", "", 
  "", "", "", "", "", "", "", "", "", "", "", "", "", "", "", "", "", "", "", 
  "", "", "", "", 96.3, 3.989175*^6, 65.032, 38.7, 14.864, 10.244, 9745.079, 
  4.2, 496.218, 7.11, 5.3, 55.5, "", 2.6, 73.77, 0.812}, 
 {"GEO", "Asia", "Georgia", "2020-05-07", 615., 5., 10.857, 9., 0., 0.429, 
  154.167, 1.253, 2.722, 2.256, 0., 0.107, 0.64, "", "", "", "", "", "", "", 
  "", "", "", "", "", "", "", "", "", "", "", "", "", "", "", "", "", "", "", 
  96.3, 3.989175*^6, 65.032, 38.7, 14.864, 10.244, 9745.079, 4.2, 496.218, 
  7.11, 5.3, 55.5, "", 2.6, 73.77, 0.812}, {"GEO", "Asia", "Georgia", 
  "2020-05-08", 623., 8., 8.143, 10., 1., 0.429, 156.173, 2.005, 2.041, 
  2.507, 0.251, 0.107, 0.65, "", "", "", "", "", "", "", "", "", "", "", "", 
  "", "", "", "", "", "", "", "", "", "", "", "", "", "", 96.3, 3.989175*^6, 
  65.032, 38.7, 14.864, 10.244, 9745.079, 4.2, 496.218, 7.11, 5.3, 55.5, "", 
  2.6, 73.77, 0.812}, {"GEO", "Asia", "Georgia", "2020-05-09", 626., 3., 
  6.286, 10., 0., 0.286, 156.925, 0.752, 1.576, 2.507, 0., 0.072, 0.66, "", 
  "", "", "", "", "", "", "", "", "", "", "", "", "", "", "", "", "", "", "", 
  "", "", "", "", "", "", 96.3, 3.989175*^6, 65.032, 38.7, 14.864, 10.244, 
  9745.079, 4.2, 496.218, 7.11, 5.3, 55.5, "", 2.6, 73.77, 0.812}, 
 {"GEO", "Asia", "Georgia", "2020-05-10", 635., 9., 6.571, 10., 0., 0.143, 
  159.181, 2.256, 1.647, 2.507, 0., 0.036, 0.7, "", "", "", "", "", "", "", 
  "", "", "", "", "", "", "", "", "", "", "", "", "", "", "", "", "", "", "", 
  96.3, 3.989175*^6, 65.032, 38.7, 14.864, 10.244, 9745.079, 4.2, 496.218, 
  7.11, 5.3, 55.5, "", 2.6, 73.77, 0.812}, {"GEO", "Asia", "Georgia", 
  "2020-05-11", 638., 3., 6.429, 11., 1., 0.286, 159.933, 0.752, 1.612, 
  2.757, 0.251, 0.072, 0.76, "", "", "", "", "", "", "", "", "", "", "", "", 
  "", "", "", "", "", "", "", "", "", "", "", "", "", "", 96.3, 3.989175*^6, 
  65.032, 38.7, 14.864, 10.244, 9745.079, 4.2, 496.218, 7.11, 5.3, 55.5, "", 
  2.6, 73.77, 0.812}, {"GEO", "Asia", "Georgia", "2020-05-12", 642., 4., 
  5.429, 11., 0., 0.286, 160.936, 1.003, 1.361, 2.757, 0., 0.072, 0.82, "", 
  "", "", "", "", "", "", "", "", "", "", "", "", "", "", "", "", "", "", "", 
  "", "", "", "", "", "", 96.3, 3.989175*^6, 65.032, 38.7, 14.864, 10.244, 
  9745.079, 4.2, 496.218, 7.11, 5.3, 55.5, "", 2.6, 73.77, 0.812}, 
 {"GEO", "Asia", "Georgia", "2020-05-13", 647., 5., 5.286, 11., 0., 0.286, 
  162.189, 1.253, 1.325, 2.757, 0., 0.072, 0.91, "", "", "", "", "", "", "", 
  "", "", "", "", "", "", "", "", "", "", "", "", "", "", "", "", "", "", "", 
  96.3, 3.989175*^6, 65.032, 38.7, 14.864, 10.244, 9745.079, 4.2, 496.218, 
  7.11, 5.3, 55.5, "", 2.6, 73.77, 0.812}, {"GEO", "Asia", "Georgia", 
  "2020-05-14", 667., 20., 7.429, 12., 1., 0.429, 167.202, 5.014, 1.862, 
  3.008, 0.251, 0.107, 1., "", "", "", "", "", "", "", "", "", "", "", "", 
  "", "", "", "", "", "", "", "", "", "", "", "", "", "", 96.3, 3.989175*^6, 
  65.032, 38.7, 14.864, 10.244, 9745.079, 4.2, 496.218, 7.11, 5.3, 55.5, "", 
  2.6, 73.77, 0.812}, {"GEO", "Asia", "Georgia", "2020-05-15", 671., 4., 
  6.857, 12., 0., 0.286, 168.205, 1.003, 1.719, 3.008, 0., 0.072, 0.95, "", 
  "", "", "", "", "", "", "", "", "", "", "", "", "", "", "", "", "", "", "", 
  "", "", "", "", "", "", 96.3, 3.989175*^6, 65.032, 38.7, 14.864, 10.244, 
  9745.079, 4.2, 496.218, 7.11, 5.3, 55.5, "", 2.6, 73.77, 0.812}, 
 {"GEO", "Asia", "Georgia", "2020-05-16", 683., 12., 8.143, 12., 0., 0.286, 
  171.213, 3.008, 2.041, 3.008, 0., 0.072, 0.96, "", "", "", "", "", "", "", 
  "", "", "", "", "", "", "", "", "", "", "", "", "", "", "", "", "", "", "", 
  96.3, 3.989175*^6, 65.032, 38.7, 14.864, 10.244, 9745.079, 4.2, 496.218, 
  7.11, 5.3, 55.5, "", 2.6, 73.77, 0.812}, {"GEO", "Asia", "Georgia", 
  "2020-05-17", 695., 12., 8.571, 12., 0., 0.286, 174.221, 3.008, 2.149, 
  3.008, 0., 0.072, 0.92, "", "", "", "", "", "", "", "", "", "", "", "", "", 
  "", "", "", "", "", "", "", "", "", "", "", "", "", 96.3, 3.989175*^6, 
  65.032, 38.7, 14.864, 10.244, 9745.079, 4.2, 496.218, 7.11, 5.3, 55.5, "", 
  2.6, 73.77, 0.812}, {"GEO", "Asia", "Georgia", "2020-05-18", 701., 6., 9., 
  12., 0., 0.143, 175.726, 1.504, 2.256, 3.008, 0., 0.036, 0.88, "", "", "", 
  "", "", "", "", "", "", "", "", "", "", "", "", "", "", "", "", "", "", "", 
  "", "", "", "", 96.3, 3.989175*^6, 65.032, 38.7, 14.864, 10.244, 9745.079, 
  4.2, 496.218, 7.11, 5.3, 55.5, "", 2.6, 73.77, 0.812}, 
 {"GEO", "Asia", "Georgia", "2020-05-19", 707., 6., 9.286, 12., 0., 0.143, 
  177.23, 1.504, 2.328, 3.008, 0., 0.036, 0.84, "", "", "", "", "", "", "", 
  "", "", "", "", "", "", "", "", "", "", "", "", "", "", "", "", "", "", "", 
  96.3, 3.989175*^6, 65.032, 38.7, 14.864, 10.244, 9745.079, 4.2, 496.218, 
  7.11, 5.3, 55.5, "", 2.6, 73.77, 0.812}, {"GEO", "Asia", "Georgia", 
  "2020-05-20", 713., 6., 9.429, 12., 0., 0.143, 178.734, 1.504, 2.364, 
  3.008, 0., 0.036, 0.79, "", "", "", "", "", "", "", "", "", "", "", "", "", 
  "", "", "", "", "", "", "", "", "", "", "", "", "", 96.3, 3.989175*^6, 
  65.032, 38.7, 14.864, 10.244, 9745.079, 4.2, 496.218, 7.11, 5.3, 55.5, "", 
  2.6, 73.77, 0.812}, {"GEO", "Asia", "Georgia", "2020-05-21", 721., 8., 
  7.714, 12., 0., 0., 180.739, 2.005, 1.934, 3.008, 0., 0., 0.74, "", "", "", 
  "", "", "", "", "", "", "", "", "", "", "", "", "", "", "", "", "", "", "", 
  "", "", "", "", 96.3, 3.989175*^6, 65.032, 38.7, 14.864, 10.244, 9745.079, 
  4.2, 496.218, 7.11, 5.3, 55.5, "", 2.6, 73.77, 0.812}, 
 {"GEO", "Asia", "Georgia", "2020-05-22", 723., 2., 7.429, 12., 0., 0., 
  181.24, 0.501, 1.862, 3.008, 0., 0., 0.68, "", "", "", "", "", "", "", "", 
  "", "", "", "", "", "", "", "", "", "", "", "", "", "", "", "", "", "", 
  96.3, 3.989175*^6, 65.032, 38.7, 14.864, 10.244, 9745.079, 4.2, 496.218, 
  7.11, 5.3, 55.5, "", 2.6, 73.77, 0.812}, {"GEO", "Asia", "Georgia", 
  "2020-05-23", 728., 5., 6.429, 12., 0., 0., 182.494, 1.253, 1.612, 3.008, 
  0., 0., 0.66, "", "", "", "", "", "", "", "", "", "", "", "", "", "", "", 
  "", "", "", "", "", "", "", "", "", "", "", 84.26, 3.989175*^6, 65.032, 
  38.7, 14.864, 10.244, 9745.079, 4.2, 496.218, 7.11, 5.3, 55.5, "", 2.6, 
  73.77, 0.812}, {"GEO", "Asia", "Georgia", "2020-05-24", 730., 2., 5., 12., 
  0., 0., 182.995, 0.501, 1.253, 3.008, 0., 0., 0.65, "", "", "", "", "", "", 
  "", "", "", "", "", "", "", "", "", "", "", "", "", "", "", "", "", "", "", 
  "", 84.26, 3.989175*^6, 65.032, 38.7, 14.864, 10.244, 9745.079, 4.2, 
  496.218, 7.11, 5.3, 55.5, "", 2.6, 73.77, 0.812}, 
 {"GEO", "Asia", "Georgia", "2020-05-25", 731., 1., 4.286, 12., 0., 0., 
  183.246, 0.251, 1.074, 3.008, 0., 0., 0.71, "", "", "", "", "", "", "", "", 
  "", "", "", "", "", "", "", "", "", "", "", "", "", "", "", "", "", "", 
  84.26, 3.989175*^6, 65.032, 38.7, 14.864, 10.244, 9745.079, 4.2, 496.218, 
  7.11, 5.3, 55.5, "", 2.6, 73.77, 0.812}, {"GEO", "Asia", "Georgia", 
  "2020-05-26", 732., 1., 3.571, 12., 0., 0., 183.497, 0.251, 0.895, 3.008, 
  0., 0., 0.8, "", "", "", "", "", "", "", "", "", "", "", "", "", "", "", 
  "", "", "", "", "", "", "", "", "", "", "", 84.26, 3.989175*^6, 65.032, 
  38.7, 14.864, 10.244, 9745.079, 4.2, 496.218, 7.11, 5.3, 55.5, "", 2.6, 
  73.77, 0.812}, {"GEO", "Asia", "Georgia", "2020-05-27", 735., 3., 3.143, 
  12., 0., 0., 184.249, 0.752, 0.788, 3.008, 0., 0., 0.92, "", "", "", "", 
  "", "", "", "", "", "", "", "", "", "", "", "", "", "", "", "", "", "", "", 
  "", "", "", 84.26, 3.989175*^6, 65.032, 38.7, 14.864, 10.244, 9745.079, 
  4.2, 496.218, 7.11, 5.3, 55.5, "", 2.6, 73.77, 0.812}, 
 {"GEO", "Asia", "Georgia", "2020-05-28", 738., 3., 2.429, 12., 0., 0., 
  185.001, 0.752, 0.609, 3.008, 0., 0., 1.07, "", "", "", "", "", "", "", "", 
  "", "", "", "", "", "", "", "", "", "", "", "", "", "", "", "", "", "", 
  84.26, 3.989175*^6, 65.032, 38.7, 14.864, 10.244, 9745.079, 4.2, 496.218, 
  7.11, 5.3, 55.5, "", 2.6, 73.77, 0.812}, {"GEO", "Asia", "Georgia", 
  "2020-05-29", 746., 8., 3.286, 12., 0., 0., 187.006, 2.005, 0.824, 3.008, 
  0., 0., 1.27, "", "", "", "", "", "", "", "", "", "", "", "", "", "", "", 
  "", "", "", "", "", "", "", "", "", "", "", 69.44, 3.989175*^6, 65.032, 
  38.7, 14.864, 10.244, 9745.079, 4.2, 496.218, 7.11, 5.3, 55.5, "", 2.6, 
  73.77, 0.812}, {"GEO", "Asia", "Georgia", "2020-05-30", 757., 11., 4.143, 
  12., 0., 0., 189.764, 2.757, 1.039, 3.008, 0., 0., 1.43, "", "", "", "", 
  "", "", "", "", "", "", "", "", "", "", "", "", "", "", "", "", "", "", "", 
  "", "", "", 69.44, 3.989175*^6, 65.032, 38.7, 14.864, 10.244, 9745.079, 
  4.2, 496.218, 7.11, 5.3, 55.5, "", 2.6, 73.77, 0.812}, 
 {"GEO", "Asia", "Georgia", "2020-05-31", 783., 26., 7.571, 12., 0., 0., 
  196.281, 6.518, 1.898, 3.008, 0., 0., 1.5, "", "", "", "", "", "", "", "", 
  "", "", "", "", "", "", "", "", "", "", "", "", "", "", "", "", "", "", 
  69.44, 3.989175*^6, 65.032, 38.7, 14.864, 10.244, 9745.079, 4.2, 496.218, 
  7.11, 5.3, 55.5, "", 2.6, 73.77, 0.812}, {"GEO", "Asia", "Georgia", 
  "2020-06-01", 794., 11., 9., 12., 0., 0., 199.039, 2.757, 2.256, 3.008, 0., 
  0., 1.31, "", "", "", "", "", "", "", "", "", "", "", "", "", "", "", "", 
  "", "", "", "", "", "", "", "", "", "", 69.44, 3.989175*^6, 65.032, 38.7, 
  14.864, 10.244, 9745.079, 4.2, 496.218, 7.11, 5.3, 55.5, "", 2.6, 73.77, 
  0.812}, {"GEO", "Asia", "Georgia", "2020-06-02", 796., 2., 9.143, 13., 1., 
  0.143, 199.54, 0.501, 2.292, 3.259, 0.251, 0.036, 1.1, "", "", "", "", "", 
  "", "", "", "", "", "", "", "", "", "", "", "", "", "", "", "", "", "", "", 
  "", "", 69.44, 3.989175*^6, 65.032, 38.7, 14.864, 10.244, 9745.079, 4.2, 
  496.218, 7.11, 5.3, 55.5, "", 2.6, 73.77, 0.812}, 
 {"GEO", "Asia", "Georgia", "2020-06-03", 800., 4., 9.286, 13., 0., 0.143, 
  200.543, 1.003, 2.328, 3.259, 0., 0.036, 0.94, "", "", "", "", "", "", "", 
  "", "", "", "", "", "", "", "", "", "", "", "", "", "", "", "", "", "", "", 
  69.44, 3.989175*^6, 65.032, 38.7, 14.864, 10.244, 9745.079, 4.2, 496.218, 
  7.11, 5.3, 55.5, "", 2.6, 73.77, 0.812}, {"GEO", "Asia", "Georgia", 
  "2020-06-04", 801., 1., 9., 13., 0., 0.143, 200.793, 0.251, 2.256, 3.259, 
  0., 0.036, 0.84, "", "", "", "", "", "", "", "", "", "", "", "", "", "", 
  "", "", "", "", "", "", "", "", "", "", "", "", 69.44, 3.989175*^6, 65.032, 
  38.7, 14.864, 10.244, 9745.079, 4.2, 496.218, 7.11, 5.3, 55.5, "", 2.6, 
  73.77, 0.812}, {"GEO", "Asia", "Georgia", "2020-06-05", 805., 4., 8.429, 
  13., 0., 0.143, 201.796, 1.003, 2.113, 3.259, 0., 0.036, 0.8, "", "", "", 
  "", "", "", "", "", "", "", "", "", "", "", "", "", "", "", "", "", "", "", 
  "", "", "", "", 69.44, 3.989175*^6, 65.032, 38.7, 14.864, 10.244, 9745.079, 
  4.2, 496.218, 7.11, 5.3, 55.5, "", 2.6, 73.77, 0.812}, 
 {"GEO", "Asia", "Georgia", "2020-06-06", 808., 3., 7.286, 13., 0., 0.143, 
  202.548, 0.752, 1.826, 3.259, 0., 0.036, 0.79, "", "", "", "", "", "", "", 
  "", "", "", "", "", "", "", "", "", "", "", "", "", "", "", "", "", "", "", 
  69.44, 3.989175*^6, 65.032, 38.7, 14.864, 10.244, 9745.079, 4.2, 496.218, 
  7.11, 5.3, 55.5, "", 2.6, 73.77, 0.812}, {"GEO", "Asia", "Georgia", 
  "2020-06-07", 809., 1., 3.714, 13., 0., 0.143, 202.799, 0.251, 0.931, 
  3.259, 0., 0.036, 0.81, "", "", "", "", "", "", "", "", "", "", "", "", "", 
  "", "", "", "", "", "", "", "", "", "", "", "", "", 69.44, 3.989175*^6, 
  65.032, 38.7, 14.864, 10.244, 9745.079, 4.2, 496.218, 7.11, 5.3, 55.5, "", 
  2.6, 73.77, 0.812}, {"GEO", "Asia", "Georgia", "2020-06-08", 812., 3., 
  2.571, 13., 0., 0.143, 203.551, 0.752, 0.645, 3.259, 0., 0.036, 0.94, "", 
  "", "", "", "", "", "", "", "", "", "", "", "", "", "", "", "", "", "", "", 
  "", "", "", "", "", "", 69.44, 3.989175*^6, 65.032, 38.7, 14.864, 10.244, 
  9745.079, 4.2, 496.218, 7.11, 5.3, 55.5, "", 2.6, 73.77, 0.812}, 
 {"GEO", "Asia", "Georgia", "2020-06-09", 818., 6., 3.143, 13., 0., 0., 
  205.055, 1.504, 0.788, 3.259, 0., 0., 1.08, "", "", "", "", "", "", "", "", 
  "", "", "", "", "", "", "", "", "", "", "", "", "", "", "", "", "", "", 
  69.44, 3.989175*^6, 65.032, 38.7, 14.864, 10.244, 9745.079, 4.2, 496.218, 
  7.11, 5.3, 55.5, "", 2.6, 73.77, 0.812}, {"GEO", "Asia", "Georgia", 
  "2020-06-10", 827., 9., 3.857, 13., 0., 0., 207.311, 2.256, 0.967, 3.259, 
  0., 0., 1.17, "", "", "", "", "", "", "", "", "", "", "", "", "", "", "", 
  "", "", "", "", "", "", "", "", "", "", "", 69.44, 3.989175*^6, 65.032, 
  38.7, 14.864, 10.244, 9745.079, 4.2, 496.218, 7.11, 5.3, 55.5, "", 2.6, 
  73.77, 0.812}, {"GEO", "Asia", "Georgia", "2020-06-11", 831., 4., 4.286, 
  13., 0., 0., 208.314, 1.003, 1.074, 3.259, 0., 0., 1.2, "", "", "", "", "", 
  "", "", "", "", "", "", "", "", "", "", "", "", "", "", "", "", "", "", "", 
  "", "", 69.44, 3.989175*^6, 65.032, 38.7, 14.864, 10.244, 9745.079, 4.2, 
  496.218, 7.11, 5.3, 55.5, "", 2.6, 73.77, 0.812}, 
 {"GEO", "Asia", "Georgia", "2020-06-12", 843., 12., 5.429, 13., 0., 0., 
  211.322, 3.008, 1.361, 3.259, 0., 0., 1.28, "", "", "", "", "", "", "", "", 
  "", "", "", "", "", "", "", "", "", "", "", "", "", "", "", "", "", "", 
  69.44, 3.989175*^6, 65.032, 38.7, 14.864, 10.244, 9745.079, 4.2, 496.218, 
  7.11, 5.3, 55.5, "", 2.6, 73.77, 0.812}, {"GEO", "Asia", "Georgia", 
  "2020-06-13", 851., 8., 6.143, 14., 1., 0.143, 213.327, 2.005, 1.54, 3.509, 
  0.251, 0.036, 1.27, "", "", "", "", "", "", "", "", "", "", "", "", "", "", 
  "", "", "", "", "", "", "", "", "", "", "", "", 69.44, 3.989175*^6, 65.032, 
  38.7, 14.864, 10.244, 9745.079, 4.2, 496.218, 7.11, 5.3, 55.5, "", 2.6, 
  73.77, 0.812}, {"GEO", "Asia", "Georgia", "2020-06-14", 864., 13., 7.857, 
  14., 0., 0.143, 216.586, 3.259, 1.97, 3.509, 0., 0.036, 1.25, "", "", "", 
  "", "", "", "", "", "", "", "", "", "", "", "", "", "", "", "", "", "", "", 
  "", "", "", "", 69.44, 3.989175*^6, 65.032, 38.7, 14.864, 10.244, 9745.079, 
  4.2, 496.218, 7.11, 5.3, 55.5, "", 2.6, 73.77, 0.812}, 
 {"GEO", "Asia", "Georgia", "2020-06-15", 879., 15., 9.571, 14., 0., 0.143, 
  220.346, 3.76, 2.399, 3.509, 0., 0.036, 1.19, "", "", "", "", "", "", "", 
  "", "", "", "", "", "", "", "", "", "", "", "", "", "", "", "", "", "", "", 
  58.33, 3.989175*^6, 65.032, 38.7, 14.864, 10.244, 9745.079, 4.2, 496.218, 
  7.11, 5.3, 55.5, "", 2.6, 73.77, 0.812}, {"GEO", "Asia", "Georgia", 
  "2020-06-16", 879., 0., 8.714, 14., 0., 0.143, 220.346, 0., 2.184, 3.509, 
  0., 0.036, 1.04, "", "", "", "", "", "", "", "", "", "", "", "", "", "", 
  "", "", "", "", "", "", "", "", "", "", "", "", 58.33, 3.989175*^6, 65.032, 
  38.7, 14.864, 10.244, 9745.079, 4.2, 496.218, 7.11, 5.3, 55.5, "", 2.6, 
  73.77, 0.812}, {"GEO", "Asia", "Georgia", "2020-06-17", 888., 9., 8.714, 
  14., 0., 0.143, 222.602, 2.256, 2.184, 3.509, 0., 0.036, 0.95, "", "", "", 
  "", "", "", "", "", "", "", "", "", "", "", "", "", "", "", "", "", "", "", 
  "", "", "", "", 58.33, 3.989175*^6, 65.032, 38.7, 14.864, 10.244, 9745.079, 
  4.2, 496.218, 7.11, 5.3, 55.5, "", 2.6, 73.77, 0.812}, 
 {"GEO", "Asia", "Georgia", "2020-06-18", 893., 5., 8.857, 14., 0., 0.143, 
  223.856, 1.253, 2.22, 3.509, 0., 0.036, 0.86, "", "", "", "", "", "", "", 
  "", "", "", "", "", "", "", "", "", "", "", "", "", "", "", "", "", "", "", 
  58.33, 3.989175*^6, 65.032, 38.7, 14.864, 10.244, 9745.079, 4.2, 496.218, 
  7.11, 5.3, 55.5, "", 2.6, 73.77, 0.812}, {"GEO", "Asia", "Georgia", 
  "2020-06-19", 896., 3., 7.571, 14., 0., 0.143, 224.608, 0.752, 1.898, 
  3.509, 0., 0.036, 0.77, "", "", "", "", "", "", "", "", "", "", "", "", "", 
  "", "", "", "", "", "", "", "", "", "", "", "", "", 55.56, 3.989175*^6, 
  65.032, 38.7, 14.864, 10.244, 9745.079, 4.2, 496.218, 7.11, 5.3, 55.5, "", 
  2.6, 73.77, 0.812}, {"GEO", "Asia", "Georgia", "2020-06-20", 898., 2., 
  6.714, 14., 0., 0., 225.109, 0.501, 1.683, 3.509, 0., 0., 0.73, "", "", "", 
  "", "", "", "", "", "", "", "", "", "", "", "", "", "", "", "", "", "", "", 
  "", "", "", "", 55.56, 3.989175*^6, 65.032, 38.7, 14.864, 10.244, 9745.079, 
  4.2, 496.218, 7.11, 5.3, 55.5, "", 2.6, 73.77, 0.812}, 
 {"GEO", "Asia", "Georgia", "2020-06-21", 906., 8., 6., 14., 0., 0., 227.115, 
  2.005, 1.504, 3.509, 0., 0., 0.73, "", "", "", "", "", "", "", "", "", "", 
  "", "", "", "", "", "", "", "", "", "", "", "", "", "", "", "", 55.56, 
  3.989175*^6, 65.032, 38.7, 14.864, 10.244, 9745.079, 4.2, 496.218, 7.11, 
  5.3, 55.5, "", 2.6, 73.77, 0.812}, {"GEO", "Asia", "Georgia", "2020-06-22", 
  908., 2., 4.143, 14., 0., 0., 227.616, 0.501, 1.039, 3.509, 0., 0., 0.7, 
  "", "", "", "", "", "", "", "", "", "", "", "", "", "", "", "", "", "", "", 
  "", "", "", "", "", "", "", 55.56, 3.989175*^6, 65.032, 38.7, 14.864, 
  10.244, 9745.079, 4.2, 496.218, 7.11, 5.3, 55.5, "", 2.6, 73.77, 0.812}, 
 {"GEO", "Asia", "Georgia", "2020-06-23", 911., 3., 4.571, 14., 0., 0., 
  228.368, 0.752, 1.146, 3.509, 0., 0., 0.69, "", "", "", "", "", "", "", "", 
  "", "", "", "", "", "", "", "", "", "", "", "", "", "", "", "", "", "", 
  55.56, 3.989175*^6, 65.032, 38.7, 14.864, 10.244, 9745.079, 4.2, 496.218, 
  7.11, 5.3, 55.5, "", 2.6, 73.77, 0.812}, {"GEO", "Asia", "Georgia", 
  "2020-06-24", 914., 3., 3.714, 14., 0., 0., 229.12, 0.752, 0.931, 3.509, 
  0., 0., 0.67, "", "", "", "", "", "", "", "", "", "", "", "", "", "", "", 
  "", "", "", "", "", "", "", "", "", "", "", 55.56, 3.989175*^6, 65.032, 
  38.7, 14.864, 10.244, 9745.079, 4.2, 496.218, 7.11, 5.3, 55.5, "", 2.6, 
  73.77, 0.812}, {"GEO", "Asia", "Georgia", "2020-06-25", 917., 3., 3.429, 
  14., 0., 0., 229.872, 0.752, 0.859, 3.509, 0., 0., 0.66, "", "", "", "", 
  "", "", "", "", "", "", "", "", "", "", "", "", "", "", "", "", "", "", "", 
  "", "", "", 55.56, 3.989175*^6, 65.032, 38.7, 14.864, 10.244, 9745.079, 
  4.2, 496.218, 7.11, 5.3, 55.5, "", 2.6, 73.77, 0.812}, 
 {"GEO", "Asia", "Georgia", "2020-06-26", 919., 2., 3.286, 14., 0., 0., 
  230.373, 0.501, 0.824, 3.509, 0., 0., 0.67, "", "", "", "", "", "", "", "", 
  "", "", "", "", "", "", "", "", "", "", "", "", "", "", "", "", "", "", 
  55.56, 3.989175*^6, 65.032, 38.7, 14.864, 10.244, 9745.079, 4.2, 496.218, 
  7.11, 5.3, 55.5, "", 2.6, 73.77, 0.812}, {"GEO", "Asia", "Georgia", 
  "2020-06-27", 921., 2., 3.286, 14., 0., 0., 230.875, 0.501, 0.824, 3.509, 
  0., 0., 0.69, "", "", "", "", "", "", "", "", "", "", "", "", "", "", "", 
  "", "", "", "", "", "", "", "", "", "", "", 55.56, 3.989175*^6, 65.032, 
  38.7, 14.864, 10.244, 9745.079, 4.2, 496.218, 7.11, 5.3, 55.5, "", 2.6, 
  73.77, 0.812}, {"GEO", "Asia", "Georgia", "2020-06-28", 924., 3., 2.571, 
  15., 1., 0.143, 231.627, 0.752, 0.645, 3.76, 0.251, 0.036, 0.74, "", "", 
  "", "", "", "", "", "", "", "", "", "", "", "", "", "", "", "", "", "", "", 
  "", "", "", "", "", 55.56, 3.989175*^6, 65.032, 38.7, 14.864, 10.244, 
  9745.079, 4.2, 496.218, 7.11, 5.3, 55.5, "", 2.6, 73.77, 0.812}, 
 {"GEO", "Asia", "Georgia", "2020-06-29", 926., 2., 2.571, 15., 0., 0.143, 
  232.128, 0.501, 0.645, 3.76, 0., 0.036, 0.81, "", "", "", "", "", "", "", 
  "", "", "", "", "", "", "", "", "", "", "", "", "", "", "", "", "", "", "", 
  55.56, 3.989175*^6, 65.032, 38.7, 14.864, 10.244, 9745.079, 4.2, 496.218, 
  7.11, 5.3, 55.5, "", 2.6, 73.77, 0.812}, {"GEO", "Asia", "Georgia", 
  "2020-06-30", 928., 2., 2.429, 15., 0., 0.143, 232.63, 0.501, 0.609, 3.76, 
  0., 0.036, 0.9, "", "", "", "", "", "", "", "", "", "", "", "", "", "", "", 
  "", "", "", "", "", "", "", "", "", "", "", 58.33, 3.989175*^6, 65.032, 
  38.7, 14.864, 10.244, 9745.079, 4.2, 496.218, 7.11, 5.3, 55.5, "", 2.6, 
  73.77, 0.812}, {"GEO", "Asia", "Georgia", "2020-07-01", 931., 3., 2.429, 
  15., 0., 0.143, 233.382, 0.752, 0.609, 3.76, 0., 0.036, 0.99, "", "", "", 
  "", "", "", "", "", "", "", "", "", "", "", "", "", "", "", "", "", "", "", 
  "", "", "", "", 58.33, 3.989175*^6, 65.032, 38.7, 14.864, 10.244, 9745.079, 
  4.2, 496.218, 7.11, 5.3, 55.5, "", 2.6, 73.77, 0.812}, 
 {"GEO", "Asia", "Georgia", "2020-07-02", 939., 8., 3.143, 15., 0., 0.143, 
  235.387, 2.005, 0.788, 3.76, 0., 0.036, 1.11, "", "", "", "", "", "", "", 
  "", "", "", "", "", "", "", "", "", "", "", "", "", "", "", "", "", "", "", 
  58.33, 3.989175*^6, 65.032, 38.7, 14.864, 10.244, 9745.079, 4.2, 496.218, 
  7.11, 5.3, 55.5, "", 2.6, 73.77, 0.812}, {"GEO", "Asia", "Georgia", 
  "2020-07-03", 943., 4., 3.429, 15., 0., 0.143, 236.39, 1.003, 0.859, 3.76, 
  0., 0.036, 1.09, "", "", "", "", "", "", "", "", "", "", "", "", "", "", 
  "", "", "", "", "", "", "", "", "", "", "", "", 58.33, 3.989175*^6, 65.032, 
  38.7, 14.864, 10.244, 9745.079, 4.2, 496.218, 7.11, 5.3, 55.5, "", 2.6, 
  73.77, 0.812}, {"GEO", "Asia", "Georgia", "2020-07-04", 948., 5., 3.857, 
  15., 0., 0.143, 237.643, 1.253, 0.967, 3.76, 0., 0.036, 1.08, "", "", "", 
  "", "", "", "", "", "", "", "", "", "", "", "", "", "", "", "", "", "", "", 
  "", "", "", "", 58.33, 3.989175*^6, 65.032, 38.7, 14.864, 10.244, 9745.079, 
  4.2, 496.218, 7.11, 5.3, 55.5, "", 2.6, 73.77, 0.812}, 
 {"GEO", "Asia", "Georgia", "2020-07-05", 951., 3., 3.857, 15., 0., 0., 
  238.395, 0.752, 0.967, 3.76, 0., 0., 1.05, "", "", "", "", "", "", "", "", 
  "", "", "", "", "", "", "", "", "", "", "", "", "", "", "", "", "", "", 
  58.33, 3.989175*^6, 65.032, 38.7, 14.864, 10.244, 9745.079, 4.2, 496.218, 
  7.11, 5.3, 55.5, "", 2.6, 73.77, 0.812}, {"GEO", "Asia", "Georgia", 
  "2020-07-06", 953., 2., 3.857, 15., 0., 0., 238.897, 0.501, 0.967, 3.76, 
  0., 0., 1.08, "", "", "", "", "", "", "", "", "", "", "", "", "", "", "", 
  "", "", "", "", "", "", "", "", "", "", "", 58.33, 3.989175*^6, 65.032, 
  38.7, 14.864, 10.244, 9745.079, 4.2, 496.218, 7.11, 5.3, 55.5, "", 2.6, 
  73.77, 0.812}, {"GEO", "Asia", "Georgia", "2020-07-07", 958., 5., 4.286, 
  15., 0., 0., 240.15, 1.253, 1.074, 3.76, 0., 0., 1.15, "", "", "", "", "", 
  "", "", "", "", "", "", "", "", "", "", "", "", "", "", "", "", "", "", "", 
  "", "", 58.33, 3.989175*^6, 65.032, 38.7, 14.864, 10.244, 9745.079, 4.2, 
  496.218, 7.11, 5.3, 55.5, "", 2.6, 73.77, 0.812}, 
 {"GEO", "Asia", "Georgia", "2020-07-08", 963., 5., 4.571, 15., 0., 0., 
  241.403, 1.253, 1.146, 3.76, 0., 0., 1.18, "", "", "", "", "", "", "", "", 
  "", "", "", "", "", "", "", "", "", "", "", "", "", "", "", "", "", "", 
  58.33, 3.989175*^6, 65.032, 38.7, 14.864, 10.244, 9745.079, 4.2, 496.218, 
  7.11, 5.3, 55.5, "", 2.6, 73.77, 0.812}, {"GEO", "Asia", "Georgia", 
  "2020-07-09", 968., 5., 4.143, 15., 0., 0., 242.657, 1.253, 1.039, 3.76, 
  0., 0., 1.21, "", "", "", "", "", "", "", "", "", "", "", "", "", "", "", 
  "", "", "", "", "", "", "", "", "", "", "", 58.33, 3.989175*^6, 65.032, 
  38.7, 14.864, 10.244, 9745.079, 4.2, 496.218, 7.11, 5.3, 55.5, "", 2.6, 
  73.77, 0.812}, {"GEO", "Asia", "Georgia", "2020-07-10", 973., 5., 4.286, 
  15., 0., 0., 243.91, 1.253, 1.074, 3.76, 0., 0., 1.24, "", "", "", "", "", 
  "", "", "", "", "", "", "", "", "", "", "", "", "", "", "", "", "", "", "", 
  "", "", 57.41, 3.989175*^6, 65.032, 38.7, 14.864, 10.244, 9745.079, 4.2, 
  496.218, 7.11, 5.3, 55.5, "", 2.6, 73.77, 0.812}, 
 {"GEO", "Asia", "Georgia", "2020-07-11", 981., 8., 4.714, 15., 0., 0., 
  245.916, 2.005, 1.182, 3.76, 0., 0., 1.28, "", "", "", "", "", "", "", "", 
  "", "", "", "", "", "", "", "", "", "", "", "", "", "", "", "", "", "", 
  57.41, 3.989175*^6, 65.032, 38.7, 14.864, 10.244, 9745.079, 4.2, 496.218, 
  7.11, 5.3, 55.5, "", 2.6, 73.77, 0.812}, {"GEO", "Asia", "Georgia", 
  "2020-07-12", 986., 5., 5., 15., 0., 0., 247.169, 1.253, 1.253, 3.76, 0., 
  0., 1.26, "", "", "", "", "", "", "", "", "", "", "", "", "", "", "", "", 
  "", "", "", "", "", "", "", "", "", "", 57.41, 3.989175*^6, 65.032, 38.7, 
  14.864, 10.244, 9745.079, 4.2, 496.218, 7.11, 5.3, 55.5, "", 2.6, 73.77, 
  0.812}, {"GEO", "Asia", "Georgia", "2020-07-13", 995., 9., 6., 15., 0., 0., 
  249.425, 2.256, 1.504, 3.76, 0., 0., 1.26, "", "", "", "", "", "", "", "", 
  "", "", "", "", "", "", "", "", "", "", "", "", "", "", "", "", "", "", 
  51.85, 3.989175*^6, 65.032, 38.7, 14.864, 10.244, 9745.079, 4.2, 496.218, 
  7.11, 5.3, 55.5, "", 2.6, 73.77, 0.812}, {"GEO", "Asia", "Georgia", 
  "2020-07-14", 999., 4., 5.857, 15., 0., 0., 250.428, 1.003, 1.468, 3.76, 
  0., 0., 1.21, "", "", "", "", "", "", "", "", "", "", "", "", "", "", "", 
  "", "", "", "", "", "", "", "", "", "", "", 51.85, 3.989175*^6, 65.032, 
  38.7, 14.864, 10.244, 9745.079, 4.2, 496.218, 7.11, 5.3, 55.5, "", 2.6, 
  73.77, 0.812}, {"GEO", "Asia", "Georgia", "2020-07-15", 1004., 5., 5.857, 
  15., 0., 0., 251.681, 1.253, 1.468, 3.76, 0., 0., 1.18, "", "", "", "", "", 
  "", "", "", "", "", "", "", "", "", "", "", "", "", "", "", "", "", "", "", 
  "", "", 51.85, 3.989175*^6, 65.032, 38.7, 14.864, 10.244, 9745.079, 4.2, 
  496.218, 7.11, 5.3, 55.5, "", 2.6, 73.77, 0.812}, 
 {"GEO", "Asia", "Georgia", "2020-07-16", 1006., 2., 5.429, 15., 0., 0., 
  252.182, 0.501, 1.361, 3.76, 0., 0., 1.2, "", "", "", "", "", "", "", "", 
  "", "", "", "", "", "", "", "", "", "", "", "", "", "", "", "", "", "", 
  51.85, 3.989175*^6, 65.032, 38.7, 14.864, 10.244, 9745.079, 4.2, 496.218, 
  7.11, 5.3, 55.5, "", 2.6, 73.77, 0.812}, {"GEO", "Asia", "Georgia", 
  "2020-07-17", 1010., 4., 5.286, 15., 0., 0., 253.185, 1.003, 1.325, 3.76, 
  0., 0., 1.28, "", "", "", "", "", "", "", "", "", "", "", "", "", "", "", 
  "", "", "", "", "", "", "", "", "", "", "", 51.85, 3.989175*^6, 65.032, 
  38.7, 14.864, 10.244, 9745.079, 4.2, 496.218, 7.11, 5.3, 55.5, "", 2.6, 
  73.77, 0.812}, {"GEO", "Asia", "Georgia", "2020-07-18", 1018., 8., 5.286, 
  15., 0., 0., 255.191, 2.005, 1.325, 3.76, 0., 0., 1.42, "", "", "", "", "", 
  "", "", "", "", "", "", "", "", "", "", "", "", "", "", "", "", "", "", "", 
  "", "", 51.85, 3.989175*^6, 65.032, 38.7, 14.864, 10.244, 9745.079, 4.2, 
  496.218, 7.11, 5.3, 55.5, "", 2.6, 73.77, 0.812}, 
 {"GEO", "Asia", "Georgia", "2020-07-19", 1028., 10., 6., 15., 0., 0., 
  257.697, 2.507, 1.504, 3.76, 0., 0., 1.52, "", "", "", "", "", "", "", "", 
  "", "", "", "", "", "", "", "", "", "", "", "", "", "", "", "", "", "", 
  51.85, 3.989175*^6, 65.032, 38.7, 14.864, 10.244, 9745.079, 4.2, 496.218, 
  7.11, 5.3, 55.5, "", 2.6, 73.77, 0.812}, {"GEO", "Asia", "Georgia", 
  "2020-07-20", 1039., 11., 6.286, 16., 1., 0.143, 260.455, 2.757, 1.576, 
  4.011, 0.251, 0.036, 1.6, "", "", "", "", "", "", "", "", "", "", "", "", 
  "", "", "", "", "", "", "", "", "", "", "", "", "", "", 51.85, 3.989175*^6, 
  65.032, 38.7, 14.864, 10.244, 9745.079, 4.2, 496.218, 7.11, 5.3, 55.5, "", 
  2.6, 73.77, 0.812}, {"GEO", "Asia", "Georgia", "2020-07-21", 1049., 10., 
  7.143, 16., 0., 0.143, 262.962, 2.507, 1.791, 4.011, 0., 0.036, 1.64, "", 
  "", "", "", "", "", "", "", "", "", "", "", "", "", "", "", "", "", "", "", 
  "", "", "", "", "", "", 51.85, 3.989175*^6, 65.032, 38.7, 14.864, 10.244, 
  9745.079, 4.2, 496.218, 7.11, 5.3, 55.5, "", 2.6, 73.77, 0.812}, 
 {"GEO", "Asia", "Georgia", "2020-07-22", 1073., 24., 9.857, 16., 0., 0.143, 
  268.978, 6.016, 2.471, 4.011, 0., 0.036, 1.67, "", "", "", "", "", "", "", 
  "", "", "", "", "", "", "", "", "", "", "", "", "", "", "", "", "", "", "", 
  51.85, 3.989175*^6, 65.032, 38.7, 14.864, 10.244, 9745.079, 4.2, 496.218, 
  7.11, 5.3, 55.5, "", 2.6, 73.77, 0.812}, {"GEO", "Asia", "Georgia", 
  "2020-07-23", 1085., 12., 11.286, 16., 0., 0.143, 271.986, 3.008, 2.829, 
  4.011, 0., 0.036, 1.56, "", "", "", "", "", "", "", "", "", "", "", "", "", 
  "", "", "", "", "", "", "", "", "", "", "", "", "", 51.85, 3.989175*^6, 
  65.032, 38.7, 14.864, 10.244, 9745.079, 4.2, 496.218, 7.11, 5.3, 55.5, "", 
  2.6, 73.77, 0.812}, {"GEO", "Asia", "Georgia", "2020-07-24", 1104., 19., 
  13.429, 16., 0., 0.143, 276.749, 4.763, 3.366, 4.011, 0., 0.036, 1.45, "", 
  "", "", "", "", "", "", "", "", "", "", "", "", "", "", "", "", "", "", "", 
  "", "", "", "", "", "", 51.85, 3.989175*^6, 65.032, 38.7, 14.864, 10.244, 
  9745.079, 4.2, 496.218, 7.11, 5.3, 55.5, "", 2.6, 73.77, 0.812}, 
 {"GEO", "Asia", "Georgia", "2020-07-25", 1117., 13., 14.143, 16., 0., 0.143, 
  280.008, 3.259, 3.545, 4.011, 0., 0.036, 1.31, "", "", "", "", "", "", "", 
  "", "", "", "", "", "", "", "", "", "", "", "", "", "", "", "", "", "", "", 
  51.85, 3.989175*^6, 65.032, 38.7, 14.864, 10.244, 9745.079, 4.2, 496.218, 
  7.11, 5.3, 55.5, "", 2.6, 73.77, 0.812}, {"GEO", "Asia", "Georgia", 
  "2020-07-26", 1131., 14., 14.714, 16., 0., 0.143, 283.517, 3.509, 3.689, 
  4.011, 0., 0.036, 1.18, "", "", "", "", "", "", "", "", "", "", "", "", "", 
  "", "", "", "", "", "", "", "", "", "", "", "", "", 51.85, 3.989175*^6, 
  65.032, 38.7, 14.864, 10.244, 9745.079, 4.2, 496.218, 7.11, 5.3, 55.5, "", 
  2.6, 73.77, 0.812}, {"GEO", "Asia", "Georgia", "2020-07-27", 1137., 6., 
  14., 16., 0., 0., 285.021, 1.504, 3.509, 4.011, 0., 0., 1.05, "", "", "", 
  "", "", "", "", "", "", "", "", "", "", "", "", "", "", "", "", "", "", "", 
  "", "", "", "", 51.85, 3.989175*^6, 65.032, 38.7, 14.864, 10.244, 9745.079, 
  4.2, 496.218, 7.11, 5.3, 55.5, "", 2.6, 73.77, 0.812}, 
 {"GEO", "Asia", "Georgia", "2020-07-28", 1145., 8., 13.714, 16., 0., 0., 
  287.027, 2.005, 3.438, 4.011, 0., 0., 0.98, "", "", "", "", "", "", "", "", 
  "", "", "", "", "", "", "", "", "", "", "", "", "", "", "", "", "", "", 
  51.85, 3.989175*^6, 65.032, 38.7, 14.864, 10.244, 9745.079, 4.2, 496.218, 
  7.11, 5.3, 55.5, "", 2.6, 73.77, 0.812}, {"GEO", "Asia", "Georgia", 
  "2020-07-29", 1155., 10., 11.714, 17., 1., 0.143, 289.534, 2.507, 2.937, 
  4.262, 0.251, 0.036, 0.9, "", "", "", "", "", "", "", "", "", "", "", "", 
  "", "", "", "", "", "", "", "", "", "", "", "", "", "", 51.85, 3.989175*^6, 
  65.032, 38.7, 14.864, 10.244, 9745.079, 4.2, 496.218, 7.11, 5.3, 55.5, "", 
  2.6, 73.77, 0.812}, {"GEO", "Asia", "Georgia", "2020-07-30", 1160., 5., 
  10.714, 17., 0., 0.143, 290.787, 1.253, 2.686, 4.262, 0., 0.036, 0.86, "", 
  "", "", "", "", "", "", "", "", "", "", "", "", "", "", "", "", "", "", "", 
  "", "", "", "", "", "", 51.85, 3.989175*^6, 65.032, 38.7, 14.864, 10.244, 
  9745.079, 4.2, 496.218, 7.11, 5.3, 55.5, "", 2.6, 73.77, 0.812}, 
 {"GEO", "Asia", "Georgia", "2020-07-31", 1168., 8., 9.143, 17., 0., 0.143, 
  292.792, 2.005, 2.292, 4.262, 0., 0.036, 0.82, "", "", "", "", "", "", "", 
  "", "", "", "", "", "", "", "", "", "", "", "", "", "", "", "", "", "", "", 
  51.85, 3.989175*^6, 65.032, 38.7, 14.864, 10.244, 9745.079, 4.2, 496.218, 
  7.11, 5.3, 55.5, "", 2.6, 73.77, 0.812}, {"GEO", "Asia", "Georgia", 
  "2020-08-01", 1171., 3., 7.714, 17., 0., 0.143, 293.544, 0.752, 1.934, 
  4.262, 0., 0.036, 0.8, "", "", "", "", "", "", "", "", "", "", "", "", "", 
  "", "", "", "", "", "", "", "", "", "", "", "", "", 51.85, 3.989175*^6, 
  65.032, 38.7, 14.864, 10.244, 9745.079, 4.2, 496.218, 7.11, 5.3, 55.5, "", 
  2.6, 73.77, 0.812}, {"GEO", "Asia", "Georgia", "2020-08-02", 1177., 6., 
  6.571, 17., 0., 0.143, 295.048, 1.504, 1.647, 4.262, 0., 0.036, 0.82, "", 
  "", "", "", "", "", "", "", "", "", "", "", "", "", "", "", "", "", "", "", 
  "", "", "", "", "", "", 51.85, 3.989175*^6, 65.032, 38.7, 14.864, 10.244, 
  9745.079, 4.2, 496.218, 7.11, 5.3, 55.5, "", 2.6, 73.77, 0.812}, 
 {"GEO", "Asia", "Georgia", "2020-08-03", 1179., 2., 6., 17., 0., 0.143, 
  295.55, 0.501, 1.504, 4.262, 0., 0.036, 0.85, "", "", "", "", "", "", "", 
  "", "", "", "", "", "", "", "", "", "", "", "", "", "", "", "", "", "", "", 
  51.85, 3.989175*^6, 65.032, 38.7, 14.864, 10.244, 9745.079, 4.2, 496.218, 
  7.11, 5.3, 55.5, "", 2.6, 73.77, 0.812}, {"GEO", "Asia", "Georgia", 
  "2020-08-04", 1182., 3., 5.286, 17., 0., 0.143, 296.302, 0.752, 1.325, 
  4.262, 0., 0.036, 0.95, "", "", "", "", "", "", "", "", "", "", "", "", "", 
  "", "", "", "", "", "", "", "", "", "", "", "", "", 51.85, 3.989175*^6, 
  65.032, 38.7, 14.864, 10.244, 9745.079, 4.2, 496.218, 7.11, 5.3, 55.5, "", 
  2.6, 73.77, 0.812}, {"GEO", "Asia", "Georgia", "2020-08-05", 1197., 15., 
  6., 17., 0., 0., 300.062, 3.76, 1.504, 4.262, 0., 0., 1.07, "", "", "", "", 
  "", "", "", "", "", "", "", "", "", "", "", "", "", "", "", "", "", "", "", 
  "", "", "", 51.85, 3.989175*^6, 65.032, 38.7, 14.864, 10.244, 9745.079, 
  4.2, 496.218, 7.11, 5.3, 55.5, "", 2.6, 73.77, 0.812}, 
 {"GEO", "Asia", "Georgia", "2020-08-06", 1206., 9., 6.571, 17., 0., 0., 
  302.318, 2.256, 1.647, 4.262, 0., 0., 1.12, "", "", "", "", "", "", "", "", 
  "", "", "", "", "", "", "", "", "", "", "", "", "", "", "", "", "", "", 
  51.85, 3.989175*^6, 65.032, 38.7, 14.864, 10.244, 9745.079, 4.2, 496.218, 
  7.11, 5.3, 55.5, "", 2.6, 73.77, 0.812}, {"GEO", "Asia", "Georgia", 
  "2020-08-07", 1213., 7., 6.429, 17., 0., 0., 304.073, 1.755, 1.612, 4.262, 
  0., 0., 1.13, "", "", "", "", "", "", "", "", "", "", "", "", "", "", "", 
  "", "", "", "", "", "", "", "", "", "", "", 51.85, 3.989175*^6, 65.032, 
  38.7, 14.864, 10.244, 9745.079, 4.2, 496.218, 7.11, 5.3, 55.5, "", 2.6, 
  73.77, 0.812}, {"GEO", "Asia", "Georgia", "2020-08-08", 1216., 3., 6.429, 
  17., 0., 0., 304.825, 0.752, 1.612, 4.262, 0., 0., 1.18, "", "", "", "", 
  "", "", "", "", "", "", "", "", "", "", "", "", "", "", "", "", "", "", "", 
  "", "", "", 51.85, 3.989175*^6, 65.032, 38.7, 14.864, 10.244, 9745.079, 
  4.2, 496.218, 7.11, 5.3, 55.5, "", 2.6, 73.77, 0.812}, 
 {"GEO", "Asia", "Georgia", "2020-08-09", 1225., 9., 6.857, 17., 0., 0., 
  307.081, 2.256, 1.719, 4.262, 0., 0., 1.3, "", "", "", "", "", "", "", "", 
  "", "", "", "", "", "", "", "", "", "", "", "", "", "", "", "", "", "", 
  51.85, 3.989175*^6, 65.032, 38.7, 14.864, 10.244, 9745.079, 4.2, 496.218, 
  7.11, 5.3, 55.5, "", 2.6, 73.77, 0.812}, {"GEO", "Asia", "Georgia", 
  "2020-08-10", 1250., 25., 10.143, 17., 0., 0., 313.348, 6.267, 2.543, 
  4.262, 0., 0., 1.44, "", "", "", "", "", "", "", "", "", "", "", "", "", 
  "", "", "", "", "", "", "", "", "", "", "", "", "", 51.85, 3.989175*^6, 
  65.032, 38.7, 14.864, 10.244, 9745.079, 4.2, 496.218, 7.11, 5.3, 55.5, "", 
  2.6, 73.77, 0.812}, {"GEO", "Asia", "Georgia", "2020-08-11", 1264., 14., 
  11.714, 17., 0., 0., 316.857, 3.509, 2.937, 4.262, 0., 0., 1.39, "", "", 
  "", "", "", "", "", "", "", "", "", "", "", "", "", "", "", "", "", "", "", 
  "", "", "", "", "", 57.41, 3.989175*^6, 65.032, 38.7, 14.864, 10.244, 
  9745.079, 4.2, 496.218, 7.11, 5.3, 55.5, "", 2.6, 73.77, 0.812}, 
 {"GEO", "Asia", "Georgia", "2020-08-12", 1278., 14., 11.571, 17., 0., 0., 
  320.367, 3.509, 2.901, 4.262, 0., 0., 1.31, "", "", "", "", "", "", "", "", 
  "", "", "", "", "", "", "", "", "", "", "", "", "", "", "", "", "", "", 
  57.41, 3.989175*^6, 65.032, 38.7, 14.864, 10.244, 9745.079, 4.2, 496.218, 
  7.11, 5.3, 55.5, "", 2.6, 73.77, 0.812}, {"GEO", "Asia", "Georgia", 
  "2020-08-13", 1283., 5., 11., 17., 0., 0., 321.62, 1.253, 2.757, 4.262, 0., 
  0., 1.27, "", "", "", "", "", "", "", "", "", "", "", "", "", "", "", "", 
  "", "", "", "", "", "", "", "", "", "", 57.41, 3.989175*^6, 65.032, 38.7, 
  14.864, 10.244, 9745.079, 4.2, 496.218, 7.11, 5.3, 55.5, "", 2.6, 73.77, 
  0.812}, {"GEO", "Asia", "Georgia", "2020-08-14", 1306., 23., 13.286, 17., 
  0., 0., 327.386, 5.766, 3.33, 4.262, 0., 0., 1.28, "", "", "", "", "", "", 
  "", "", "", "", "", "", "", "", "", "", "", "", "", "", "", "", "", "", "", 
  "", 57.41, 3.989175*^6, 65.032, 38.7, 14.864, 10.244, 9745.079, 4.2, 
  496.218, 7.11, 5.3, 55.5, "", 2.6, 73.77, 0.812}, 
 {"GEO", "Asia", "Georgia", "2020-08-15", 1321., 15., 15., 17., 0., 0., 
  331.146, 3.76, 3.76, 4.262, 0., 0., 1.21, "", "", "", "", "", "", "", "", 
  "", "", "", "", "", "", "", "", "", "", "", "", "", "", "", "", "", "", 
  57.41, 3.989175*^6, 65.032, 38.7, 14.864, 10.244, 9745.079, 4.2, 496.218, 
  7.11, 5.3, 55.5, "", 2.6, 73.77, 0.812}, {"GEO", "Asia", "Georgia", 
  "2020-08-16", 1336., 15., 15.857, 17., 0., 0., 334.906, 3.76, 3.975, 4.262, 
  0., 0., 1.13, "", "", "", "", "", "", "", "", "", "", "", "", "", "", "", 
  "", "", "", "", "", "", "", "", "", "", "", 57.41, 3.989175*^6, 65.032, 
  38.7, 14.864, 10.244, 9745.079, 4.2, 496.218, 7.11, 5.3, 55.5, "", 2.6, 
  73.77, 0.812}, {"GEO", "Asia", "Georgia", "2020-08-17", 1341., 5., 13., 
  17., 0., 0., 336.16, 1.253, 3.259, 4.262, 0., 0., 1.04, "", "", "", "", "", 
  "", "", "", "", "", "", "", "", "", "", "", "", "", "", "", "", "", "", "", 
  "", "", 57.41, 3.989175*^6, 65.032, 38.7, 14.864, 10.244, 9745.079, 4.2, 
  496.218, 7.11, 5.3, 55.5, "", 2.6, 73.77, 0.812}, 
 {"GEO", "Asia", "Georgia", "2020-08-18", 1351., 10., 12.429, 17., 0., 0., 
  338.667, 2.507, 3.116, 4.262, 0., 0., 1.02, "", "", "", "", "", "", "", "", 
  "", "", "", "", "", "", "", "", "", "", "", "", "", "", "", "", "", "", 
  57.41, 3.989175*^6, 65.032, 38.7, 14.864, 10.244, 9745.079, 4.2, 496.218, 
  7.11, 5.3, 55.5, "", 2.6, 73.77, 0.812}, {"GEO", "Asia", "Georgia", 
  "2020-08-19", 1361., 10., 11.857, 17., 0., 0., 341.173, 2.507, 2.972, 
  4.262, 0., 0., 1., "", "", "", "", "", "", "", "", "", "", "", "", "", "", 
  "", "", "", "", "", "", "", "", "", "", "", "", 57.41, 3.989175*^6, 65.032, 
  38.7, 14.864, 10.244, 9745.079, 4.2, 496.218, 7.11, 5.3, 55.5, "", 2.6, 
  73.77, 0.812}, {"GEO", "Asia", "Georgia", "2020-08-20", 1370., 9., 12.429, 
  17., 0., 0., 343.429, 2.256, 3.116, 4.262, 0., 0., 1.02, "", "", "", "", 
  "", "", "", "", "", "", "", "", "", "", "", "", "", "", "", "", "", "", "", 
  "", "", "", 57.41, 3.989175*^6, 65.032, 38.7, 14.864, 10.244, 9745.079, 
  4.2, 496.218, 7.11, 5.3, 55.5, "", 2.6, 73.77, 0.812}, 
 {"GEO", "Asia", "Georgia", "2020-08-21", 1385., 15., 11.286, 17., 0., 0., 
  347.19, 3.76, 2.829, 4.262, 0., 0., 1.03, "", "", "", "", "", "", "", "", 
  "", "", "", "", "", "", "", "", "", "", "", "", "", "", "", "", "", "", 
  57.41, 3.989175*^6, 65.032, 38.7, 14.864, 10.244, 9745.079, 4.2, 496.218, 
  7.11, 5.3, 55.5, "", 2.6, 73.77, 0.812}, {"GEO", "Asia", "Georgia", 
  "2020-08-22", 1394., 9., 10.429, 17., 0., 0., 349.446, 2.256, 2.614, 4.262, 
  0., 0., 1.03, "", "", "", "", "", "", "", "", "", "", "", "", "", "", "", 
  "", "", "", "", "", "", "", "", "", "", "", 57.41, 3.989175*^6, 65.032, 
  38.7, 14.864, 10.244, 9745.079, 4.2, 496.218, 7.11, 5.3, 55.5, "", 2.6, 
  73.77, 0.812}, {"GEO", "Asia", "Georgia", "2020-08-23", 1411., 17., 10.714, 
  17., 0., 0., 353.707, 4.262, 2.686, 4.262, 0., 0., 1.04, "", "", "", "", 
  "", "", "", "", "", "", "", "", "", "", "", "", "", "", "", "", "", "", "", 
  "", "", "", 57.41, 3.989175*^6, 65.032, 38.7, 14.864, 10.244, 9745.079, 
  4.2, 496.218, 7.11, 5.3, 55.5, "", 2.6, 73.77, 0.812}, 
 {"GEO", "Asia", "Georgia", "2020-08-24", 1421., 10., 11.429, 18., 1., 0.143, 
  356.214, 2.507, 2.865, 4.512, 0.251, 0.036, 1.01, "", "", "", "", "", "", 
  "", "", "", "", "", "", "", "", "", "", "", "", "", "", "", "", "", "", "", 
  "", 57.41, 3.989175*^6, 65.032, 38.7, 14.864, 10.244, 9745.079, 4.2, 
  496.218, 7.11, 5.3, 55.5, "", 2.6, 73.77, 0.812}, 
 {"GEO", "Asia", "Georgia", "2020-08-25", 1429., 8., 11.143, 19., 1., 0.286, 
  358.219, 2.005, 2.793, 4.763, 0.251, 0.072, 0.99, "", "", "", "", "", "", 
  "", "", "", "", "", "", "", "", "", "", "", "", "", "", "", "", "", "", "", 
  "", 57.41, 3.989175*^6, 65.032, 38.7, 14.864, 10.244, 9745.079, 4.2, 
  496.218, 7.11, 5.3, 55.5, "", 2.6, 73.77, 0.812}, 
 {"GEO", "Asia", "Georgia", "2020-08-26", 1436., 7., 10.714, 19., 0., 0.286, 
  359.974, 1.755, 2.686, 4.763, 0., 0.072, 0.99, "", "", "", "", "", "", "", 
  "", "", "", "", "", "", "", "", "", "", "", "", "", "", "", "", "", "", "", 
  57.41, 3.989175*^6, 65.032, 38.7, 14.864, 10.244, 9745.079, 4.2, 496.218, 
  7.11, 5.3, 55.5, "", 2.6, 73.77, 0.812}, {"GEO", "Asia", "Georgia", 
  "2020-08-27", 1447., 11., 11., 19., 0., 0.286, 362.732, 2.757, 2.757, 
  4.763, 0., 0.072, 1.05, "", "", "", "", "", "", "", "", "", "", "", "", "", 
  "", "", "", "", "", "", "", "", "", "", "", "", "", 57.41, 3.989175*^6, 
  65.032, 38.7, 14.864, 10.244, 9745.079, 4.2, 496.218, 7.11, 5.3, 55.5, "", 
  2.6, 73.77, 0.812}, {"GEO", "Asia", "Georgia", "2020-08-28", 1455., 8., 
  10., 19., 0., 0.286, 364.737, 2.005, 2.507, 4.763, 0., 0.072, 1.09, "", "", 
  "", "", "", "", "", "", "", "", "", "", "", "", "", "", "", "", "", "", "", 
  "", "", "", "", "", 57.41, 3.989175*^6, 65.032, 38.7, 14.864, 10.244, 
  9745.079, 4.2, 496.218, 7.11, 5.3, 55.5, "", 2.6, 73.77, 0.812}, 
 {"GEO", "Asia", "Georgia", "2020-08-29", 1462., 7., 9.714, 19., 0., 0.286, 
  366.492, 1.755, 2.435, 4.763, 0., 0.072, 1.18, "", "", "", "", "", "", "", 
  "", "", "", "", "", "", "", "", "", "", "", "", "", "", "", "", "", "", "", 
  57.41, 3.989175*^6, 65.032, 38.7, 14.864, 10.244, 9745.079, 4.2, 496.218, 
  7.11, 5.3, 55.5, "", 2.6, 73.77, 0.812}, {"GEO", "Asia", "Georgia", 
  "2020-08-30", 1469., 7., 8.286, 19., 0., 0.286, 368.247, 1.755, 2.077, 
  4.763, 0., 0.072, 1.31, "", "", "", "", "", "", "", "", "", "", "", "", "", 
  "", "", "", "", "", "", "", "", "", "", "", "", "", 57.41, 3.989175*^6, 
  65.032, 38.7, 14.864, 10.244, 9745.079, 4.2, 496.218, 7.11, 5.3, 55.5, "", 
  2.6, 73.77, 0.812}, {"GEO", "Asia", "Georgia", "2020-08-31", 1487., 18., 
  9.429, 19., 0., 0.143, 372.759, 4.512, 2.364, 4.763, 0., 0.036, 1.5, "", 
  "", "", "", "", "", "", "", "", "", "", "", "", "", "", "", "", "", "", "", 
  "", "", "", "", "", "", 57.41, 3.989175*^6, 65.032, 38.7, 14.864, 10.244, 
  9745.079, 4.2, 496.218, 7.11, 5.3, 55.5, "", 2.6, 73.77, 0.812}, 
 {"GEO", "Asia", "Georgia", "2020-09-01", 1510., 23., 11.571, 19., 0., 0., 
  378.524, 5.766, 2.901, 4.763, 0., 0., 1.65, "", "", "", "", "", "", "", "", 
  "", "", "", "", "", "", "", "", "", "", "", "", "", "", "", "", "", "", 
  57.41, 3.989175*^6, 65.032, 38.7, 14.864, 10.244, 9745.079, 4.2, 496.218, 
  7.11, 5.3, 55.5, "", 2.6, 73.77, 0.812}, {"GEO", "Asia", "Georgia", 
  "2020-09-02", 1548., 38., 16., 19., 0., 0., 388.05, 9.526, 4.011, 4.763, 
  0., 0., 1.74, "", "", "", "", "", "", "", "", "", "", "", "", "", "", "", 
  "", "", "", "", "", "", "", "", "", "", "", 57.41, 3.989175*^6, 65.032, 
  38.7, 14.864, 10.244, 9745.079, 4.2, 496.218, 7.11, 5.3, 55.5, "", 2.6, 
  73.77, 0.812}, {"GEO", "Asia", "Georgia", "2020-09-03", 1568., 20., 17.286, 
  19., 0., 0., 393.064, 5.014, 4.333, 4.763, 0., 0., 1.71, "", "", "", "", 
  "", "", "", "", "", "", "", "", "", "", "", "", "", "", "", "", "", "", "", 
  "", "", "", 57.41, 3.989175*^6, 65.032, 38.7, 14.864, 10.244, 9745.079, 
  4.2, 496.218, 7.11, 5.3, 55.5, "", 2.6, 73.77, 0.812}, 
 {"GEO", "Asia", "Georgia", "2020-09-04", 1596., 28., 20.143, 19., 0., 0., 
  400.083, 7.019, 5.049, 4.763, 0., 0., 1.7, "", "", "", "", "", "", "", "", 
  "", "", "", "", "", "", "", "", "", "", "", "", "", "", "", "", "", "", 
  67.59, 3.989175*^6, 65.032, 38.7, 14.864, 10.244, 9745.079, 4.2, 496.218, 
  7.11, 5.3, 55.5, "", 2.6, 73.77, 0.812}, {"GEO", "Asia", "Georgia", 
  "2020-09-05", 1621., 25., 22.714, 19., 0., 0., 406.35, 6.267, 5.694, 4.763, 
  0., 0., 1.71, "", "", "", "", "", "", "", "", "", "", "", "", "", "", "", 
  "", "", "", "", "", "", "", "", "", "", "", 67.59, 3.989175*^6, 65.032, 
  38.7, 14.864, 10.244, 9745.079, 4.2, 496.218, 7.11, 5.3, 55.5, "", 2.6, 
  73.77, 0.812}, {"GEO", "Asia", "Georgia", "2020-09-06", 1650., 29., 25.857, 
  19., 0., 0., 413.619, 7.27, 6.482, 4.763, 0., 0., 1.76, "", "", "", "", "", 
  "", "", "", "", "", "", "", "", "", "", "", "", "", "", "", "", "", "", "", 
  "", "", 67.59, 3.989175*^6, 65.032, 38.7, 14.864, 10.244, 9745.079, 4.2, 
  496.218, 7.11, 5.3, 55.5, "", 2.6, 73.77, 0.812}, 
 {"GEO", "Asia", "Georgia", "2020-09-07", 1684., 34., 28.143, 19., 0., 0., 
  422.142, 8.523, 7.055, 4.763, 0., 0., 1.84, "", "", "", "", "", "", "", "", 
  "", "", "", "", "", "", "", "", "", "", "", "", "", "", "", "", "", "", 
  67.59, 3.989175*^6, 65.032, 38.7, 14.864, 10.244, 9745.079, 4.2, 496.218, 
  7.11, 5.3, 55.5, "", 2.6, 73.77, 0.812}, {"GEO", "Asia", "Georgia", 
  "2020-09-08", 1729., 45., 31.286, 19., 0., 0., 433.423, 11.281, 7.843, 
  4.763, 0., 0., 1.93, "", "", "", "", "", "", "", "", "", "", "", "", "", 
  "", "", "", "", "", "", "", "", "", "", "", "", "", 67.59, 3.989175*^6, 
  65.032, 38.7, 14.864, 10.244, 9745.079, 4.2, 496.218, 7.11, 5.3, 55.5, "", 
  2.6, 73.77, 0.812}, {"GEO", "Asia", "Georgia", "2020-09-09", 1773., 44., 
  32.143, 19., 0., 0., 444.453, 11.03, 8.058, 4.763, 0., 0., 2.01, "", "", 
  "", "", "", "", "", "", "", "", "", "", "", "", "", "", "", "", "", "", "", 
  "", "", "", "", "", 67.59, 3.989175*^6, 65.032, 38.7, 14.864, 10.244, 
  9745.079, 4.2, 496.218, 7.11, 5.3, 55.5, "", 2.6, 73.77, 0.812}, 
 {"GEO", "Asia", "Georgia", "2020-09-10", 1830., 57., 37.429, 19., 0., 0., 
  458.741, 14.289, 9.383, 4.763, 0., 0., 2.13, "", "", "", "", "", "", "", 
  "", "", "", "", "", "", "", "", "", "", "", "", "", "", "", "", "", "", "", 
  67.59, 3.989175*^6, 65.032, 38.7, 14.864, 10.244, 9745.079, 4.2, 496.218, 
  7.11, 5.3, 55.5, "", 2.6, 73.77, 0.812}, {"GEO", "Asia", "Georgia", 
  "2020-09-11", 1917., 87., 45.857, 19., 0., 0., 480.55, 21.809, 11.495, 
  4.763, 0., 0., 2.26, "", "", "", "", "", "", "", "", "", "", "", "", "", 
  "", "", "", "", "", "", "", "", "", "", "", "", "", 67.59, 3.989175*^6, 
  65.032, 38.7, 14.864, 10.244, 9745.079, 4.2, 496.218, 7.11, 5.3, 55.5, "", 
  2.6, 73.77, 0.812}, {"GEO", "Asia", "Georgia", "2020-09-12", 2075., 158., 
  64.857, 19., 0., 0., 520.158, 39.607, 16.258, 4.763, 0., 0., 2.35, "", "", 
  "", "", "", "", "", "", "", "", "", "", "", "", "", "", "", "", "", "", "", 
  "", "", "", "", "", 67.59, 3.989175*^6, 65.032, 38.7, 14.864, 10.244, 
  9745.079, 4.2, 496.218, 7.11, 5.3, 55.5, "", 2.6, 73.77, 0.812}, 
 {"GEO", "Asia", "Georgia", "2020-09-13", 2227., 152., 82.429, 19., 0., 0., 
  558.261, 38.103, 20.663, 4.763, 0., 0., 2.28, "", "", "", "", "", "", "", 
  "", "", "", "", "", "", "", "", "", "", "", "", "", "", "", "", "", "", "", 
  67.59, 3.989175*^6, 65.032, 38.7, 14.864, 10.244, 9745.079, 4.2, 496.218, 
  7.11, 5.3, 55.5, "", 2.6, 73.77, 0.812}, {"GEO", "Asia", "Georgia", 
  "2020-09-14", 2392., 165., 101.143, 19., 0., 0., 599.623, 41.362, 25.354, 
  4.763, 0., 0., 2.18, "", "", "", "", "", "", "", "", "", "", "", "", "", 
  "", "", "", "", "", "", "", "", "", "", "", "", "", 67.59, 3.989175*^6, 
  65.032, 38.7, 14.864, 10.244, 9745.079, 4.2, 496.218, 7.11, 5.3, 55.5, "", 
  2.6, 73.77, 0.812}, {"GEO", "Asia", "Georgia", "2020-09-15", 2562., 170., 
  119., 19., 0., 0., 642.238, 42.615, 29.831, 4.763, 0., 0., 2.06, "", "", 
  "", "", "", "", "", "", "", "", "", "", "", "", "", "", "", "", "", "", "", 
  "", "", "", "", "", 60.19, 3.989175*^6, 65.032, 38.7, 14.864, 10.244, 
  9745.079, 4.2, 496.218, 7.11, 5.3, 55.5, "", 2.6, 73.77, 0.812}, 
 {"GEO", "Asia", "Georgia", "2020-09-16", 2758., 196., 140.714, 19., 0., 0., 
  691.371, 49.133, 35.274, 4.763, 0., 0., 1.94, "", "", "", "", "", "", "", 
  "", "", "", "", "", "", "", "", "", "", "", "", "", "", "", "", "", "", "", 
  60.19, 3.989175*^6, 65.032, 38.7, 14.864, 10.244, 9745.079, 4.2, 496.218, 
  7.11, 5.3, 55.5, "", 2.6, 73.77, 0.812}, {"GEO", "Asia", "Georgia", 
  "2020-09-17", 2937., 179., 158.143, 19., 0., 0., 736.242, 44.871, 39.643, 
  4.763, 0., 0., 1.82, "", "", "", "", "", "", "", "", "", "", "", "", "", 
  "", "", "", "", "", "", "", "", "", "", "", "", "", 60.19, 3.989175*^6, 
  65.032, 38.7, 14.864, 10.244, 9745.079, 4.2, 496.218, 7.11, 5.3, 55.5, "", 
  2.6, 73.77, 0.812}, {"GEO", "Asia", "Georgia", "2020-09-18", 3119., 182., 
  171.714, 19., 0., 0., 781.866, 45.623, 43.045, 4.763, 0., 0., 1.72, "", "", 
  "", "", "", "", "", "", "", "", "", "", "", "", "", "", "", "", "", "", "", 
  "", "", "", "", "", 60.19, 3.989175*^6, 65.032, 38.7, 14.864, 10.244, 
  9745.079, 4.2, 496.218, 7.11, 5.3, 55.5, "", 2.6, 73.77, 0.812}, 
 {"GEO", "Asia", "Georgia", "2020-09-19", 3306., 187., 175.857, 19., 0., 0., 
  828.743, 46.877, 44.084, 4.763, 0., 0., 1.64, "", "", "", "", "", "", "", 
  "", "", "", "", "", "", "", "", "", "", "", "", "", "", "", "", "", "", "", 
  60.19, 3.989175*^6, 65.032, 38.7, 14.864, 10.244, 9745.079, 4.2, 496.218, 
  7.11, 5.3, 55.5, "", 2.6, 73.77, 0.812}, {"GEO", "Asia", "Georgia", 
  "2020-09-20", 3502., 196., 182.143, 19., 0., 0., 877.876, 49.133, 45.659, 
  4.763, 0., 0., 1.58, "", "", "", "", "", "", "", "", "", "", "", "", "", 
  "", "", "", "", "", "", "", "", "", "", "", "", "", 60.19, 3.989175*^6, 
  65.032, 38.7, 14.864, 10.244, 9745.079, 4.2, 496.218, 7.11, 5.3, 55.5, "", 
  2.6, 73.77, 0.812}, {"GEO", "Asia", "Georgia", "2020-09-21", 3695., 193., 
  186.143, 20., 1., 0.143, 926.257, 48.381, 46.662, 5.014, 0.251, 0.036, 
  1.54, "", "", "", "", "", "", "", "", "", "", "", "", "", "", "", "", "", 
  "", "", "", "", "", "", "", "", "", 60.19, 3.989175*^6, 65.032, 38.7, 
  14.864, 10.244, 9745.079, 4.2, 496.218, 7.11, 5.3, 55.5, "", 2.6, 73.77, 
  0.812}, {"GEO", "Asia", "Georgia", "2020-09-22", 3913., 218., 193., 23., 
  3., 0.571, 980.905, 54.648, 48.381, 5.766, 0.752, 0.143, 1.52, "", "", "", 
  "", "", "", "", "", "", "", "", "", "", "", "", "", "", "", "", "", "", "", 
  "", "", "", "", 60.19, 3.989175*^6, 65.032, 38.7, 14.864, 10.244, 9745.079, 
  4.2, 496.218, 7.11, 5.3, 55.5, "", 2.6, 73.77, 0.812}, 
 {"GEO", "Asia", "Georgia", "2020-09-23", 4140., 227., 197.429, 25., 2., 
  0.857, 1037.809, 56.904, 49.491, 6.267, 0.501, 0.215, 1.5, "", "", "", "", 
  "", "", "", "", "", "", "", "", "", "", "", "", "", "", "", "", "", "", "", 
  "", "", "", 60.19, 3.989175*^6, 65.032, 38.7, 14.864, 10.244, 9745.079, 
  4.2, 496.218, 7.11, 5.3, 55.5, "", 2.6, 73.77, 0.812}, 
 {"GEO", "Asia", "Georgia", "2020-09-24", 4399., 259., 208.857, 26., 1., 1., 
  1102.734, 64.926, 52.356, 6.518, 0.251, 0.251, 1.49, "", "", "", "", "", 
  "", "", "", "", "", "", "", "", "", "", "", "", "", "", "", "", "", "", "", 
  "", "", 60.19, 3.989175*^6, 65.032, 38.7, 14.864, 10.244, 9745.079, 4.2, 
  496.218, 7.11, 5.3, 55.5, "", 2.6, 73.77, 0.812}, 
 {"GEO", "Asia", "Georgia", "2020-09-25", 4664., 265., 220.714, 27., 1., 
  1.143, 1169.164, 66.43, 55.328, 6.768, 0.251, 0.286, 1.47, "", "", "", "", 
  "", "", "", "", "", "", "", "", "", "", "", "", "", "", "", "", "", "", "", 
  "", "", "", 60.19, 3.989175*^6, 65.032, 38.7, 14.864, 10.244, 9745.079, 
  4.2, 496.218, 7.11, 5.3, 55.5, "", 2.6, 73.77, 0.812}, 
 {"GEO", "Asia", "Georgia", "2020-09-26", 4960., 296., 236.286, 28., 1., 
  1.286, 1243.365, 74.201, 59.232, 7.019, 0.251, 0.322, 1.47, "", "", "", "", 
  "", "", "", "", "", "", "", "", "", "", "", "", "", "", "", "", "", "", "", 
  "", "", "", 60.19, 3.989175*^6, 65.032, 38.7, 14.864, 10.244, 9745.079, 
  4.2, 496.218, 7.11, 5.3, 55.5, "", 2.6, 73.77, 0.812}, 
 {"GEO", "Asia", "Georgia", "2020-09-27", 5254., 294., 250.286, 28., 0., 
  1.286, 1317.064, 73.699, 62.741, 7.019, 0., 0.322, 1.46, "", "", "", "", 
  "", "", "", "", "", "", "", "", "", "", "", "", "", "", "", "", "", "", "", 
  "", "", "", 60.19, 3.989175*^6, 65.032, 38.7, 14.864, 10.244, 9745.079, 
  4.2, 496.218, 7.11, 5.3, 55.5, "", 2.6, 73.77, 0.812}, 
 {"GEO", "Asia", "Georgia", "2020-09-28", 5552., 298., 265.286, 32., 4., 
  1.714, 1391.766, 74.702, 66.501, 8.022, 1.003, 0.43, 1.46, "", "", "", "", 
  "", "", "", "", "", "", "", "", "", "", "", "", "", "", "", "", "", "", "", 
  "", "", "", 60.19, 3.989175*^6, 65.032, 38.7, 14.864, 10.244, 9745.079, 
  4.2, 496.218, 7.11, 5.3, 55.5, "", 2.6, 73.77, 0.812}, 
 {"GEO", "Asia", "Georgia", "2020-09-29", 5866., 314., 279., 36., 4., 1.857, 
  1470.479, 78.713, 69.939, 9.024, 1.003, 0.466, 1.46, "", "", "", "", "", 
  "", "", "", "", "", "", "", "", "", "", "", "", "", "", "", "", "", "", "", 
  "", "", 60.19, 3.989175*^6, 65.032, 38.7, 14.864, 10.244, 9745.079, 4.2, 
  496.218, 7.11, 5.3, 55.5, "", 2.6, 73.77, 0.812}, 
 {"GEO", "Asia", "Georgia", "2020-09-30", 6192., 326., 293.143, 39., 3., 2., 
  1552.201, 81.721, 73.485, 9.776, 0.752, 0.501, 1.47, "", "", "", "", "", 
  "", "", "", "", "", "", "", "", "", "", "", "", "", "", "", "", "", "", "", 
  "", "", 60.19, 3.989175*^6, 65.032, 38.7, 14.864, 10.244, 9745.079, 4.2, 
  496.218, 7.11, 5.3, 55.5, "", 2.6, 73.77, 0.812}, 
 {"GEO", "Asia", "Georgia", "2020-10-01", 6640., 448., 320.143, 41., 2., 
  2.143, 1664.505, 112.304, 80.253, 10.278, 0.501, 0.537, 1.49, "", "", "", 
  "", "", "", "", "", "", "", "", "", "", "", "", "", "", "", "", "", "", "", 
  "", "", "", "", 56.48, 3.989175*^6, 65.032, 38.7, 14.864, 10.244, 9745.079, 
  4.2, 496.218, 7.11, 5.3, 55.5, "", 2.6, 73.77, 0.812}, 
 {"GEO", "Asia", "Georgia", "2020-10-02", 7093., 453., 347., 46., 5., 2.714, 
  1778.062, 113.557, 86.985, 11.531, 1.253, 0.68, 1.49, "", "", "", "", "", 
  "", "", "", "", "", "", "", "", "", "", "", "", "", "", "", "", "", "", "", 
  "", "", 56.48, 3.989175*^6, 65.032, 38.7, 14.864, 10.244, 9745.079, 4.2, 
  496.218, 7.11, 5.3, 55.5, "", 2.6, 73.77, 0.812}, 
 {"GEO", "Asia", "Georgia", "2020-10-03", 7564., 471., 372., 48., 2., 2.857, 
  1896.131, 118.07, 93.252, 12.033, 0.501, 0.716, 1.49, "", "", "", "", "", 
  "", "", "", "", "", "", "", "", "", "", "", "", "", "", "", "", "", "", "", 
  "", "", 56.48, 3.989175*^6, 65.032, 38.7, 14.864, 10.244, 9745.079, 4.2, 
  496.218, 7.11, 5.3, 55.5, "", 2.6, 73.77, 0.812}, 
 {"GEO", "Asia", "Georgia", "2020-10-04", 8118., 554., 409.143, 50., 2., 
  3.143, 2035.007, 138.876, 102.563, 12.534, 0.501, 0.788, 1.48, "", "", "", 
  "", "", "", "", "", "", "", "", "", "", "", "", "", "", "", "", "", "", "", 
  "", "", "", "", 56.48, 3.989175*^6, 65.032, 38.7, 14.864, 10.244, 9745.079, 
  4.2, 496.218, 7.11, 5.3, 55.5, "", 2.6, 73.77, 0.812}, 
 {"GEO", "Asia", "Georgia", "2020-10-05", 8696., 578., 449.143, 54., 4., 
  3.143, 2179.899, 144.892, 112.59, 13.537, 1.003, 0.788, 1.45, "", "", "", 
  "", "", "", "", "", "", "", "", "", "", "", "", "", "", "", "", "", "", "", 
  "", "", "", "", 56.48, 3.989175*^6, 65.032, 38.7, 14.864, 10.244, 9745.079, 
  4.2, 496.218, 7.11, 5.3, 55.5, "", 2.6, 73.77, 0.812}, 
 {"GEO", "Asia", "Georgia", "2020-10-06", 9245., 549., 482.714, 58., 4., 
  3.143, 2317.522, 137.622, 121.006, 14.539, 1.003, 0.788, 1.4, "", "", "", 
  "", "", "", "", "", "", "", "", "", "", "", "", "", "", "", "", "", "", "", 
  "", "", "", "", 56.48, 3.989175*^6, 65.032, 38.7, 14.864, 10.244, 9745.079, 
  4.2, 496.218, 7.11, 5.3, 55.5, "", 2.6, 73.77, 0.812}, 
 {"GEO", "Asia", "Georgia", "2020-10-07", 9753., 508., 508.714, 63., 5., 
  3.429, 2444.866, 127.345, 127.524, 15.793, 1.253, 0.859, 1.35, "", "", "", 
  "", "", "", "", "", "", "", "", "", "", "", "", "", "", "", "", "", "", "", 
  "", "", "", "", 56.48, 3.989175*^6, 65.032, 38.7, 14.864, 10.244, 9745.079, 
  4.2, 496.218, 7.11, 5.3, 55.5, "", 2.6, 73.77, 0.812}, 
 {"GEO", "Asia", "Georgia", "2020-10-08", 10225., 472., 512.143, 66., 3., 
  3.571, 2563.187, 118.32, 128.383, 16.545, 0.752, 0.895, 1.31, "", "", "", 
  "", "", "", "", "", "", "", "", "", "", "", "", "", "", "", "", "", "", "", 
  "", "", "", "", 56.48, 3.989175*^6, 65.032, 38.7, 14.864, 10.244, 9745.079, 
  4.2, 496.218, 7.11, 5.3, 55.5, "", 2.6, 73.77, 0.812}, 
 {"GEO", "Asia", "Georgia", "2020-10-09", 10752., 527., 522.714, 72., 6., 
  3.714, 2695.294, 132.108, 131.033, 18.049, 1.504, 0.931, 1.29, "", "", "", 
  "", "", "", "", "", "", "", "", "", "", "", "", "", "", "", "", "", "", "", 
  "", "", "", "", 61.11, 3.989175*^6, 65.032, 38.7, 14.864, 10.244, 9745.079, 
  4.2, 496.218, 7.11, 5.3, 55.5, "", 2.6, 73.77, 0.812}, 
 {"GEO", "Asia", "Georgia", "2020-10-10", 11271., 519., 529.571, 78., 6., 
  4.286, 2825.396, 130.102, 132.752, 19.553, 1.504, 1.074, 1.28, "", "", "", 
  "", "", "", "", "", "", "", "", "", "", "", "", "", "", "", "", "", "", "", 
  "", "", "", "", 61.11, 3.989175*^6, 65.032, 38.7, 14.864, 10.244, 9745.079, 
  4.2, 496.218, 7.11, 5.3, 55.5, "", 2.6, 73.77, 0.812}, 
 {"GEO", "Asia", "Georgia", "2020-10-11", 11794., 523., 525.143, 85., 7., 5., 
  2956.501, 131.105, 131.642, 21.308, 1.755, 1.253, 1.29, "", "", "", "", "", 
  "", "", "", "", "", "", "", "", "", "", "", "", "", "", "", "", "", "", "", 
  "", "", 61.11, 3.989175*^6, 65.032, 38.7, 14.864, 10.244, 9745.079, 4.2, 
  496.218, 7.11, 5.3, 55.5, "", 2.6, 73.77, 0.812}, 
 {"GEO", "Asia", "Georgia", "2020-10-12", 12272., 478., 510.857, 93., 8., 
  5.571, 3076.325, 119.824, 128.061, 23.313, 2.005, 1.397, 1.31, "", "", "", 
  "", "", "", "", "", "", "", "", "", "", "", "", "", "", "", "", "", "", "", 
  "", "", "", "", 61.11, 3.989175*^6, 65.032, 38.7, 14.864, 10.244, 9745.079, 
  4.2, 496.218, 7.11, 5.3, 55.5, "", 2.6, 73.77, 0.812}, 
 {"GEO", "Asia", "Georgia", "2020-10-13", 12841., 569., 513.714, 102., 9., 
  6.286, 3218.961, 142.636, 128.777, 25.569, 2.256, 1.576, 1.36, "", "", "", 
  "", "", "", "", "", "", "", "", "", "", "", "", "", "", "", "", "", "", "", 
  "", "", "", "", 61.11, 3.989175*^6, 65.032, 38.7, 14.864, 10.244, 9745.079, 
  4.2, 496.218, 7.11, 5.3, 55.5, "", 2.6, 73.77, 0.812}, 
 {"GEO", "Asia", "Georgia", "2020-10-14", 13521., 680., 538.286, 109., 7., 
  6.571, 3389.423, 170.461, 134.937, 27.324, 1.755, 1.647, 1.42, "", "", "", 
  "", "", "", "", "", "", "", "", "", "", "", "", "", "", "", "", "", "", "", 
  "", "", "", "", 61.11, 3.989175*^6, 65.032, 38.7, 14.864, 10.244, 9745.079, 
  4.2, 496.218, 7.11, 5.3, 55.5, "", 2.6, 73.77, 0.812}, 
 {"GEO", "Asia", "Georgia", "2020-10-15", 14440., 919., 602.143, 113., 4., 
  6.714, 3619.796, 230.373, 150.944, 28.327, 1.003, 1.683, 1.47, "", "", "", 
  "", "", "", "", "", "", "", "", "", "", "", "", "", "", "", "", "", "", "", 
  "", "", "", "", 61.11, 3.989175*^6, 65.032, 38.7, 14.864, 10.244, 9745.079, 
  4.2, 496.218, 7.11, 5.3, 55.5, "", 2.6, 73.77, 0.812}, 
 {"GEO", "Asia", "Georgia", "2020-10-16", 15327., 887., 653.571, 124., 11., 
  7.429, 3842.148, 222.352, 163.836, 31.084, 2.757, 1.862, 1.5, "", "", "", 
  "", "", "", "", "", "", "", "", "", "", "", "", "", "", "", "", "", "", "", 
  "", "", "", "", 61.11, 3.989175*^6, 65.032, 38.7, 14.864, 10.244, 9745.079, 
  4.2, 496.218, 7.11, 5.3, 55.5, "", 2.6, 73.77, 0.812}, 
 {"GEO", "Asia", "Georgia", "2020-10-17", 16285., 958., 716.286, 128., 4., 
  7.143, 4082.298, 240.15, 179.557, 32.087, 1.003, 1.791, 1.53, "", "", "", 
  "", "", "", "", "", "", "", "", "", "", "", "", "", "", "", "", "", "", "", 
  "", "", "", "", 61.11, 3.989175*^6, 65.032, 38.7, 14.864, 10.244, 9745.079, 
  4.2, 496.218, 7.11, 5.3, 55.5, "", 2.6, 73.77, 0.812}, 
 {"GEO", "Asia", "Georgia", "2020-10-18", 17477., 1192., 811.857, 136., 8., 
  7.286, 4381.106, 298.809, 203.515, 34.092, 2.005, 1.826, 1.56, "", "", "", 
  "", "", "", "", "", "", "", "", "", "", "", "", "", "", "", "", "", "", "", 
  "", "", "", "", 59.26, 3.989175*^6, 65.032, 38.7, 14.864, 10.244, 9745.079, 
  4.2, 496.218, 7.11, 5.3, 55.5, "", 2.6, 73.77, 0.812}, 
 {"GEO", "Asia", "Georgia", "2020-10-19", 18663., 1186., 913., 143., 7., 
  7.143, 4678.411, 297.305, 228.869, 35.847, 1.755, 1.791, 1.56, "", "", "", 
  "", "", "", "", "", "", "", "", "", "", "", "", "", "", "", "", "", "", "", 
  "", "", "", "", 59.26, 3.989175*^6, 65.032, 38.7, 14.864, 10.244, 9745.079, 
  4.2, 496.218, 7.11, 5.3, 55.5, "", 2.6, 73.77, 0.812}, 
 {"GEO", "Asia", "Georgia", "2020-10-20", 19857., 1194., 1002.286, 158., 15., 
  8., 4977.721, 299.31, 251.251, 39.607, 3.76, 2.005, 1.56, "", "", "", "", 
  "", "", "", "", "", "", "", "", "", "", "", "", "", "", "", "", "", "", "", 
  "", "", "", 59.26, 3.989175*^6, 65.032, 38.7, 14.864, 10.244, 9745.079, 
  4.2, 496.218, 7.11, 5.3, 55.5, "", 2.6, 73.77, 0.812}, 
 {"GEO", "Asia", "Georgia", "2020-10-21", 21208., 1351., 1098.143, 172., 14., 
  9., 5316.387, 338.667, 275.281, 43.117, 3.509, 2.256, 1.56, "", "", "", "", 
  "", "", "", "", "", "", "", "", "", "", "", "", "", "", "", "", "", "", "", 
  "", "", "", 59.26, 3.989175*^6, 65.032, 38.7, 14.864, 10.244, 9745.079, 
  4.2, 496.218, 7.11, 5.3, 55.5, "", 2.6, 73.77, 0.812}, 
 {"GEO", "Asia", "Georgia", "2020-10-22", 22803., 1595., 1194.714, 178., 6., 
  9.286, 5716.22, 399.832, 299.489, 44.621, 1.504, 2.328, 1.55, "", "", "", 
  "", "", "", "", "", "", "", "", "", "", "", "", "", "", "", "", "", "", "", 
  "", "", "", "", 59.26, 3.989175*^6, 65.032, 38.7, 14.864, 10.244, 9745.079, 
  4.2, 496.218, 7.11, 5.3, 55.5, "", 2.6, 73.77, 0.812}, 
 {"GEO", "Asia", "Georgia", "2020-10-23", 24562., 1759., 1319.286, 183., 5., 
  8.429, 6157.163, 440.943, 330.716, 45.874, 1.253, 2.113, 1.54, "", "", "", 
  "", "", "", "", "", "", "", "", "", "", "", "", "", "", "", "", "", "", "", 
  "", "", "", "", 59.26, 3.989175*^6, 65.032, 38.7, 14.864, 10.244, 9745.079, 
  4.2, 496.218, 7.11, 5.3, 55.5, "", 2.6, 73.77, 0.812}, 
 {"GEO", "Asia", "Georgia", "2020-10-24", 26503., 1941., 1459.714, 193., 10., 
  9.286, 6643.73, 486.567, 365.919, 48.381, 2.507, 2.328, 1.51, "", "", "", 
  "", "", "", "", "", "", "", "", "", "", "", "", "", "", "", "", "", "", "", 
  "", "", "", "", 59.26, 3.989175*^6, 65.032, 38.7, 14.864, 10.244, 9745.079, 
  4.2, 496.218, 7.11, 5.3, 55.5, "", 2.6, 73.77, 0.812}, 
 {"GEO", "Asia", "Georgia", "2020-10-25", 28431., 1928., 1564.857, 201., 8., 
  9.286, 7127.038, 483.308, 392.276, 50.386, 2.005, 2.328, 1.47, "", "", "", 
  "", "", "", "", "", "", "", "", "", "", "", "", "", "", "", "", "", "", "", 
  "", "", "", "", 59.26, 3.989175*^6, 65.032, 38.7, 14.864, 10.244, 9745.079, 
  4.2, 496.218, 7.11, 5.3, 55.5, "", 2.6, 73.77, 0.812}, 
 {"GEO", "Asia", "Georgia", "2020-10-26", 30303., 1872., 1662.857, 215., 14., 
  10.286, 7596.308, 469.27, 416.842, 53.896, 3.509, 2.578, 1.41, "", "", "", 
  "", "", "", "", "", "", "", "", "", "", "", "", "", "", "", "", "", "", "", 
  "", "", "", "", 59.26, 3.989175*^6, 65.032, 38.7, 14.864, 10.244, 9745.079, 
  4.2, 496.218, 7.11, 5.3, 55.5, "", 2.6, 73.77, 0.812}, 
 {"GEO", "Asia", "Georgia", "2020-10-27", 32127., 1824., 1752.857, 238., 23., 
  11.429, 8053.545, 457.237, 439.403, 59.661, 5.766, 2.865, 1.35, "", "", "", 
  "", "", "", "", "", "", "", "", "", "", "", "", "", "", "", "", "", "", "", 
  "", "", "", "", 59.26, 3.989175*^6, 65.032, 38.7, 14.864, 10.244, 9745.079, 
  4.2, 496.218, 7.11, 5.3, 55.5, "", 2.6, 73.77, 0.812}, 
 {"GEO", "Asia", "Georgia", "2020-10-28", 33858., 1731., 1807.143, 253., 15., 
  11.571, 8487.469, 433.924, 453.012, 63.422, 3.76, 2.901, 1.3, "", "", "", 
  "", "", "", "", "", "", "", "", "", "", "", "", "", "", "", "", "", "", "", 
  "", "", "", "", 59.26, 3.989175*^6, 65.032, 38.7, 14.864, 10.244, 9745.079, 
  4.2, 496.218, 7.11, 5.3, 55.5, "", 2.6, 73.77, 0.812}, 
 {"GEO", "Asia", "Georgia", "2020-10-29", 35567., 1709., 1823.429, 273., 20., 
  13.571, 8915.879, 428.409, 457.094, 68.435, 5.014, 3.402, 1.25, "", "", "", 
  "", "", "", "", "", "", "", "", "", "", "", "", "", "", "", "", "", "", "", 
  "", "", "", "", 55.56, 3.989175*^6, 65.032, 38.7, 14.864, 10.244, 9745.079, 
  4.2, 496.218, 7.11, 5.3, 55.5, "", 2.6, 73.77, 0.812}, 
 {"GEO", "Asia", "Georgia", "2020-10-30", 37263., 1696., 1814.429, 285., 12., 
  14.571, 9341.029, 425.151, 454.838, 71.443, 3.008, 3.653, 1.23, "", "", "", 
  "", "", "", "", "", "", "", "", "", "", "", "", "", "", "", "", "", "", "", 
  "", "", "", "", 55.56, 3.989175*^6, 65.032, 38.7, 14.864, 10.244, 9745.079, 
  4.2, 496.218, 7.11, 5.3, 55.5, "", 2.6, 73.77, 0.812}, 
 {"GEO", "Asia", "Georgia", "2020-10-31", 38936., 1673., 1776.143, 307., 22., 
  16.286, 9760.414, 419.385, 445.241, 76.958, 5.515, 4.082, 1.22, "", "", "", 
  "", "", "", "", "", "", "", "", "", "", "", "", "", "", "", "", "", "", "", 
  "", "", "", "", 55.56, 3.989175*^6, 65.032, 38.7, 14.864, 10.244, 9745.079, 
  4.2, 496.218, 7.11, 5.3, 55.5, "", 2.6, 73.77, 0.812}, 
 {"GEO", "Asia", "Georgia", "2020-11-01", 40727., 1791., 1756.571, 335., 28., 
  19.143, 10209.379, 448.965, 440.335, 83.977, 7.019, 4.799, 1.23, "", "", 
  "", "", "", "", "", "", "", "", "", "", "", "", "", "", "", "", "", "", "", 
  "", "", "", "", "", 55.56, 3.989175*^6, 65.032, 38.7, 14.864, 10.244, 
  9745.079, 4.2, 496.218, 7.11, 5.3, 55.5, "", 2.6, 73.77, 0.812}, 
 {"GEO", "Asia", "Georgia", "2020-11-02", 42579., 1852., 1753.714, 342., 7., 
  18.143, 10673.636, 464.256, 439.618, 85.732, 1.755, 4.548, 1.25, "", "", 
  "", "", "", "", "", "", "", "", "", "", "", "", "", "", "", "", "", "", "", 
  "", "", "", "", "", 55.56, 3.989175*^6, 65.032, 38.7, 14.864, 10.244, 
  9745.079, 4.2, 496.218, 7.11, 5.3, 55.5, "", 2.6, 73.77, 0.812}, 
 {"GEO", "Asia", "Georgia", "2020-11-03", 44522., 1943., 1770.714, 362., 20., 
  17.714, 11160.704, 487.068, 443.88, 90.746, 5.014, 4.441, 1.26, "", "", "", 
  "", "", "", "", "", "", "", "", "", "", "", "", "", "", "", "", "", "", "", 
  "", "", "", "", 55.56, 3.989175*^6, 65.032, 38.7, 14.864, 10.244, 9745.079, 
  4.2, 496.218, 7.11, 5.3, 55.5, "", 2.6, 73.77, 0.812}, 
 {"GEO", "Asia", "Georgia", "2020-11-04", 46817., 2295., 1851.286, 381., 19., 
  18.286, 11736.011, 575.307, 464.077, 95.508, 4.763, 4.584, 1.29, "", "", 
  "", "", "", "", "", "", "", "", "", "", "", "", "", "", "", "", "", "", "", 
  "", "", "", "", "", 55.56, 3.989175*^6, 65.032, 38.7, 14.864, 10.244, 
  9745.079, 4.2, 496.218, 7.11, 5.3, 55.5, "", 2.6, 73.77, 0.812}, 
 {"GEO", "Asia", "Georgia", "2020-11-05", 49218., 2401., 1950.143, 401., 20., 
  18.286, 12337.889, 601.879, 488.859, 100.522, 5.014, 4.584, 1.3, "", "", 
  "", "", "", "", "", "", "", "", "", "", "", "", "", "", "", "", "", "", "", 
  "", "", "", "", "", 55.56, 3.989175*^6, 65.032, 38.7, 14.864, 10.244, 
  9745.079, 4.2, 496.218, 7.11, 5.3, 55.5, "", 2.6, 73.77, 0.812}, 
 {"GEO", "Asia", "Georgia", "2020-11-06", 51993., 2775., 2104.286, 423., 22., 
  19.714, 13033.522, 695.633, 527.499, 106.037, 5.515, 4.942, 1.32, "", "", 
  "", "", "", "", "", "", "", "", "", "", "", "", "", "", "", "", "", "", "", 
  "", "", "", "", "", 55.56, 3.989175*^6, 65.032, 38.7, 14.864, 10.244, 
  9745.079, 4.2, 496.218, 7.11, 5.3, 55.5, "", 2.6, 73.77, 0.812}, 
 {"GEO", "Asia", "Georgia", "2020-11-07", 54852., 2859., 2273.714, 441., 18., 
  19.143, 13750.212, 716.69, 569.971, 110.549, 4.512, 4.799, 1.32, "", "", 
  "", "", "", "", "", "", "", "", "", "", "", "", "", "", "", "", "", "", "", 
  "", "", "", "", "", 55.56, 3.989175*^6, 65.032, 38.7, 14.864, 10.244, 
  9745.079, 4.2, 496.218, 7.11, 5.3, 55.5, "", 2.6, 73.77, 0.812}, 
 {"GEO", "Asia", "Georgia", "2020-11-08", 57753., 2901., 2432.286, 475., 34., 
  20., 14477.43, 727.218, 609.721, 119.072, 8.523, 5.014, 1.32, "", "", "", 
  "", "", "", "", "", "", "", "", "", "", "", "", "", "", "", "", "", "", "", 
  "", "", "", "", 55.56, 3.989175*^6, 65.032, 38.7, 14.864, 10.244, 9745.079, 
  4.2, 496.218, 7.11, 5.3, 55.5, "", 2.6, 73.77, 0.812}, 
 {"GEO", "Asia", "Georgia", "2020-11-09", 60680., 2927., 2585.857, 499., 24., 
  22.429, 15211.165, 733.736, 648.219, 125.089, 6.016, 5.622, 1.31, "", "", 
  "", "", "", "", "", "", "", "", "", "", "", "", "", "", "", "", "", "", "", 
  "", "", "", "", "", 64.81, 3.989175*^6, 65.032, 38.7, 14.864, 10.244, 
  9745.079, 4.2, 496.218, 7.11, 5.3, 55.5, "", 2.6, 73.77, 0.812}, 
 {"GEO", "Asia", "Georgia", "2020-11-10", 63650., 2970., 2732.571, 521., 22., 
  22.714, 15955.68, 744.515, 684.997, 130.603, 5.515, 5.694, 1.29, "", "", 
  "", "", "", "", "", "", "", "", "", "", "", "", "", "", "", "", "", "", "", 
  "", "", "", "", "", 64.81, 3.989175*^6, 65.032, 38.7, 14.864, 10.244, 
  9745.079, 4.2, 496.218, 7.11, 5.3, 55.5, "", 2.6, 73.77, 0.812}, 
 {"GEO", "Asia", "Georgia", "2020-11-11", 66561., 2911., 2820.571, 566., 45., 
  26.429, 16685.405, 729.725, 707.056, 141.884, 11.281, 6.625, 1.26, "", "", 
  "", "", "", "", "", "", "", "", "", "", "", "", "", "", "", "", "", "", "", 
  "", "", "", "", "", 64.81, 3.989175*^6, 65.032, 38.7, 14.864, 10.244, 
  9745.079, 4.2, 496.218, 7.11, 5.3, 55.5, "", 2.6, 73.77, 0.812}, 
 {"GEO", "Asia", "Georgia", "2020-11-12", 69681., 3120., 2923.286, 599., 33., 
  28.286, 17467.521, 782.117, 732.805, 150.156, 8.272, 7.091, 1.25, "", "", 
  "", "", "", "", "", "", "", "", "", "", "", "", "", "", "", "", "", "", "", 
  "", "", "", "", "", 64.81, 3.989175*^6, 65.032, 38.7, 14.864, 10.244, 
  9745.079, 4.2, 496.218, 7.11, 5.3, 55.5, "", 2.6, 73.77, 0.812}, 
 {"GEO", "Asia", "Georgia", "2020-11-13", 73154., 3473., 3023., 636., 37., 
  30.429, 18338.128, 870.606, 757.801, 159.431, 9.275, 7.628, 1.24, "", "", 
  "", "", "", "", "", "", "", "", "", "", "", "", "", "", "", "", "", "", "", 
  "", "", "", "", "", 64.81, 3.989175*^6, 65.032, 38.7, 14.864, 10.244, 
  9745.079, 4.2, 496.218, 7.11, 5.3, 55.5, "", 2.6, 73.77, 0.812}, 
 {"GEO", "Asia", "Georgia", "2020-11-14", 76658., 3504., 3115.143, 669., 33., 
  32.571, 19216.505, 878.377, 780.899, 167.704, 8.272, 8.165, 1.22, "", "", 
  "", "", "", "", "", "", "", "", "", "", "", "", "", "", "", "", "", "", "", 
  "", "", "", "", "", 64.81, 3.989175*^6, 65.032, 38.7, 14.864, 10.244, 
  9745.079, 4.2, 496.218, 7.11, 5.3, 55.5, "", 2.6, 73.77, 0.812}, 
 {"GEO", "Asia", "Georgia", "2020-11-15", 79678., 3020., 3132.143, 703., 34., 
  32.571, 19973.553, 757.049, 785.161, 176.227, 8.523, 8.165, 1.2, "", "", 
  "", "", "", "", "", "", "", "", "", "", "", "", "", "", "", "", "", "", "", 
  "", "", "", "", "", 64.81, 3.989175*^6, 65.032, 38.7, 14.864, 10.244, 
  9745.079, 4.2, 496.218, 7.11, 5.3, 55.5, "", 2.6, 73.77, 0.812}, 
 {"GEO", "Asia", "Georgia", "2020-11-16", 82835., 3157., 3165., 733., 30., 
  33.429, 20764.945, 791.392, 793.397, 183.747, 7.52, 8.38, 1.19, "", "", "", 
  "", "", "", "", "", "", "", "", "", "", "", "", "", "", "", "", "", "", "", 
  "", "", "", "", 64.81, 3.989175*^6, 65.032, 38.7, 14.864, 10.244, 9745.079, 
  4.2, 496.218, 7.11, 5.3, 55.5, "", 2.6, 73.77, 0.812}, 
 {"GEO", "Asia", "Georgia", "2020-11-17", 85952., 3117., 3186., 778., 45., 
  36.714, 21546.31, 781.365, 798.661, 195.028, 11.281, 9.203, 1.18, "", "", 
  "", "", "", "", "", "", "", "", "", "", "", "", "", "", "", "", "", "", "", 
  "", "", "", "", "", 64.81, 3.989175*^6, 65.032, 38.7, 14.864, 10.244, 
  9745.079, 4.2, 496.218, 7.11, 5.3, 55.5, "", 2.6, 73.77, 0.812}, 
 {"GEO", "Asia", "Georgia", "2020-11-18", 89395., 3443., 3262., 815., 37., 
  35.571, 22409.395, 863.086, 817.713, 204.303, 9.275, 8.917, 1.17, "", "", 
  "", "", "", "", "", "", "", "", "", "", "", "", "", "", "", "", "", "", "", 
  "", "", "", "", "", 64.81, 3.989175*^6, 65.032, 38.7, 14.864, 10.244, 
  9745.079, 4.2, 496.218, 7.11, 5.3, 55.5, "", 2.6, 73.77, 0.812}, 
 {"GEO", "Asia", "Georgia", "2020-11-19", 93092., 3697., 3344.429, 853., 38., 
  36.286, 23336.153, 926.758, 838.376, 213.829, 9.526, 9.096, 1.17, "", "", 
  "", "", "", "", "", "", "", "", "", "", "", "", "", "", "", "", "", "", "", 
  "", "", "", "", "", 64.81, 3.989175*^6, 65.032, 38.7, 14.864, 10.244, 
  9745.079, 4.2, 496.218, 7.11, 5.3, 55.5, "", 2.6, 73.77, 0.812}, 
 {"GEO", "Asia", "Georgia", "2020-11-20", 96860., 3768., 3386.571, 894., 41., 
  36.857, 24280.71, 944.556, 848.94, 224.106, 10.278, 9.239, 1.16, "", "", 
  "", "", "", "", "", "", "", "", "", "", "", "", "", "", "", "", "", "", "", 
  "", "", "", "", "", 64.81, 3.989175*^6, 65.032, 38.7, 14.864, 10.244, 
  9745.079, 4.2, 496.218, 7.11, 5.3, 55.5, "", 2.6, 73.77, 0.812}, 
 {"GEO", "Asia", "Georgia", "2020-11-21", 100684., 3824., 3432.286, 927., 
  33., 36.857, 25239.304, 958.594, 860.4, 232.379, 8.272, 9.239, 1.16, "", 
  "", "", "", "", "", "", "", "", "", "", "", "", "", "", "", "", "", "", "", 
  "", "", "", "", "", "", 64.81, 3.989175*^6, 65.032, 38.7, 14.864, 10.244, 
  9745.079, 4.2, 496.218, 7.11, 5.3, 55.5, "", 2.6, 73.77, 0.812}, 
 {"GEO", "Asia", "Georgia", "2020-11-22", 104732., 4048., 3579.143, 976., 
  49., 39., 26254.05, 1014.746, 897.214, 244.662, 12.283, 9.776, 1.16, "", 
  "", "", "", "", "", "", "", "", "", "", "", "", "", "", "", "", "", "", "", 
  "", "", "", "", "", "", 64.81, 3.989175*^6, 65.032, 38.7, 14.864, 10.244, 
  9745.079, 4.2, 496.218, 7.11, 5.3, 55.5, "", 2.6, 73.77, 0.812}, 
 {"GEO", "Asia", "Georgia", "2020-11-23", 108690., 3958., 3693.571, 1012., 
  36., 39.857, 27246.235, 992.185, 925.899, 253.687, 9.024, 9.991, 1.14, "", 
  "", "", "", "", "", "", "", "", "", "", "", "", "", "", "", "", "", "", "", 
  "", "", "", "", "", "", 64.81, 3.989175*^6, 65.032, 38.7, 14.864, 10.244, 
  9745.079, 4.2, 496.218, 7.11, 5.3, 55.5, "", 2.6, 73.77, 0.812}, 
 {"GEO", "Asia", "Georgia", "2020-11-24", 111818., 3128., 3695.143, 1051., 
  39., 39., 28030.357, 784.122, 926.292, 263.463, 9.776, 9.776, 1.11, "", "", 
  "", "", "", "", "", "", "", "", "", "", "", "", "", "", "", "", "", "", "", 
  "", "", "", "", "", 64.81, 3.989175*^6, 65.032, 38.7, 14.864, 10.244, 
  9745.079, 4.2, 496.218, 7.11, 5.3, 55.5, "", 2.6, 73.77, 0.812}, 
 {"GEO", "Asia", "Georgia", "2020-11-25", 114889., 3071., 3642., 1085., 34., 
  38.571, 28800.191, 769.833, 912.971, 271.986, 8.523, 9.669, 1.1, "", "", 
  "", "", "", "", "", "", "", "", "", "", "", "", "", "", "", "", "", "", "", 
  "", "", "", "", "", 64.81, 3.989175*^6, 65.032, 38.7, 14.864, 10.244, 
  9745.079, 4.2, 496.218, 7.11, 5.3, 55.5, "", 2.6, 73.77, 0.812}, 
 {"GEO", "Asia", "Georgia", "2020-11-26", 118690., 3801., 3656.857, 1124., 
  39., 38.714, 29753.019, 952.829, 916.695, 281.763, 9.776, 9.705, 1.11, "", 
  "", "", "", "", "", "", "", "", "", "", "", "", "", "", "", "", "", "", "", 
  "", "", "", "", "", "", 64.81, 3.989175*^6, 65.032, 38.7, 14.864, 10.244, 
  9745.079, 4.2, 496.218, 7.11, 5.3, 55.5, "", 2.6, 73.77, 0.812}, 
 {"GEO", "Asia", "Georgia", "2020-11-27", 123470., 4780., 3801.429, 1161., 
  37., 38.143, 30951.262, 1198.243, 952.936, 291.038, 9.275, 9.562, 1.13, "", 
  "", "", "", "", "", "", "", "", "", "", "", "", "", "", "", "", "", "", "", 
  "", "", "", "", "", "", 64.81, 3.989175*^6, 65.032, 38.7, 14.864, 10.244, 
  9745.079, 4.2, 496.218, 7.11, 5.3, 55.5, "", 2.6, 73.77, 0.812}, 
 {"GEO", "Asia", "Georgia", "2020-11-28", 127942., 4472., 3894., 1195., 34., 
  38.286, 32072.296, 1121.034, 976.142, 299.561, 8.523, 9.597, 1.13, "", "", 
  "", "", "", "", "", "", "", "", "", "", "", "", "", "", "", "", "", "", "", 
  "", "", "", "", "", 84.26, 3.989175*^6, 65.032, 38.7, 14.864, 10.244, 
  9745.079, 4.2, 496.218, 7.11, 5.3, 55.5, "", 2.6, 73.77, 0.812}, 
 {"GEO", "Asia", "Georgia", "2020-11-29", 132368., 4426., 3948., 1230., 35., 
  36.286, 33181.798, 1109.503, 989.678, 308.334, 8.774, 9.096, 1.12, "", "", 
  "", "", "", "", "", "", "", "", "", "", "", "", "", "", "", "", "", "", "", 
  "", "", "", "", "", 84.26, 3.989175*^6, 65.032, 38.7, 14.864, 10.244, 
  9745.079, 4.2, 496.218, 7.11, 5.3, 55.5, "", 2.6, 73.77, 0.812}, 
 {"GEO", "Asia", "Georgia", "2020-11-30", 135584., 3216., 3842., 1267., 37., 
  36.429, 33987.98, 806.182, 963.106, 317.61, 9.275, 9.132, 1.1, "", "", "", 
  "", "", "", "", "", "", "", "", "", "", "", "", "", "", "", "", "", "", "", 
  "", "", "", "", 84.26, 3.989175*^6, 65.032, 38.7, 14.864, 10.244, 9745.079, 
  4.2, 496.218, 7.11, 5.3, 55.5, "", 2.6, 73.77, 0.812}, 
 {"GEO", "Asia", "Georgia", "2020-12-01", 139343., 3759., 3932.143, 1303., 
  36., 36., 34930.28, 942.3, 985.703, 326.634, 9.024, 9.024, 1.08, "", "", 
  "", "", "", "", "", "", "", "", "", "", "", "", "", "", "", "", "", "", "", 
  "", "", "", "", "", 84.26, 3.989175*^6, 65.032, 38.7, 14.864, 10.244, 
  9745.079, 4.2, 496.218, 7.11, 5.3, 55.5, "", 2.6, 73.77, 0.812}, 
 {"GEO", "Asia", "Georgia", "2020-12-02", 143376., 4033., 4069.571, 1342., 
  39., 36.714, 35941.266, 1010.986, 1020.154, 336.41, 9.776, 9.203, 1.08, "", 
  "", "", "", "", "", "", "", "", "", "", "", "", "", "", "", "", "", "", "", 
  "", "", "", "", "", "", 84.26, 3.989175*^6, 65.032, 38.7, 14.864, 10.244, 
  9745.079, 4.2, 496.218, 7.11, 5.3, 55.5, "", 2.6, 73.77, 0.812}, 
 {"GEO", "Asia", "Georgia", "2020-12-03", 147636., 4260., 4135.143, 1387., 
  45., 37.571, 37009.156, 1067.89, 1036.591, 347.691, 11.281, 9.418, 1.09, 
  "", "", "", "", "", "", "", "", "", "", "", "", "", "", "", "", "", "", "", 
  "", "", "", "", "", "", "", 84.26, 3.989175*^6, 65.032, 38.7, 14.864, 
  10.244, 9745.079, 4.2, 496.218, 7.11, 5.3, 55.5, "", 2.6, 73.77, 0.812}, 
 {"GEO", "Asia", "Georgia", "2020-12-04", 152704., 5068., 4176.286, 1425., 
  38., 37.714, 38279.594, 1270.438, 1046.905, 357.217, 9.526, 9.454, 1.09, 
  "", "", "", "", "", "", "", "", "", "", "", "", "", "", "", "", "", "", "", 
  "", "", "", "", "", "", "", 84.26, 3.989175*^6, 65.032, 38.7, 14.864, 
  10.244, 9745.079, 4.2, 496.218, 7.11, 5.3, 55.5, "", 2.6, 73.77, 0.812}, 
 {"GEO", "Asia", "Georgia", "2020-12-05", 158154., 5450., 4316., 1462., 37., 
  38.143, 39645.791, 1366.197, 1081.928, 366.492, 9.275, 9.562, 1.09, "", "", 
  "", "", "", "", "", "", "", "", "", "", "", "", "", "", "", "", "", "", "", 
  "", "", "", "", "", 84.26, 3.989175*^6, 65.032, 38.7, 14.864, 10.244, 
  9745.079, 4.2, 496.218, 7.11, 5.3, 55.5, "", 2.6, 73.77, 0.812}, 
 {"GEO", "Asia", "Georgia", "2020-12-06", 162475., 4321., 4301., 1504., 42., 
  39.143, 40728.973, 1083.181, 1078.168, 377.02, 10.528, 9.812, 1.06, "", "", 
  "", "", "", "", "", "", "", "", "", "", "", "", "", "", "", "", "", "", "", 
  "", "", "", "", "", 84.26, 3.989175*^6, 65.032, 38.7, 14.864, 10.244, 
  9745.079, 4.2, 496.218, 7.11, 5.3, 55.5, "", 2.6, 73.77, 0.812}, 
 {"GEO", "Asia", "Georgia", "2020-12-07", 164976., 2501., 4198.857, 1540., 
  36., 39., 41355.919, 626.947, 1052.563, 386.045, 9.024, 9.776, 1.02, "", 
  "", "", "", "", "", "", "", "", "", "", "", "", "", "", "", "", "", "", "", 
  "", "", "", "", "", "", 84.26, 3.989175*^6, 65.032, 38.7, 14.864, 10.244, 
  9745.079, 4.2, 496.218, 7.11, 5.3, 55.5, "", 2.6, 73.77, 0.812}, 
 {"GEO", "Asia", "Georgia", "2020-12-08", 169649., 4673., 4329.429, 1576., 
  36., 39., 42527.34, 1171.42, 1085.294, 395.069, 9.024, 9.776, 1., "", "", 
  "", "", "", "", "", "", "", "", "", "", "", "", "", "", "", "", "", "", "", 
  "", "", "", "", "", 84.26, 3.989175*^6, 65.032, 38.7, 14.864, 10.244, 
  9745.079, 4.2, 496.218, 7.11, 5.3, 55.5, "", 2.6, 73.77, 0.812}, 
 {"GEO", "Asia", "Georgia", "2020-12-09", 174383., 4734., 4429.571, 1614., 
  38., 38.857, 43714.051, 1186.712, 1110.398, 404.595, 9.526, 9.741, 0.99, 
  "", "", "", "", "", "", "", "", "", "", "", "", "", "", "", "", "", "", "", 
  "", "", "", "", "", "", "", 84.26, 3.989175*^6, 65.032, 38.7, 14.864, 
  10.244, 9745.079, 4.2, 496.218, 7.11, 5.3, 55.5, "", 2.6, 73.77, 0.812}, 
 {"GEO", "Asia", "Georgia", "2020-12-10", 178953., 4570., 4473.857, 1657., 
  43., 38.571, 44859.651, 1145.6, 1121.499, 415.374, 10.779, 9.669, 0.96, "", 
  "", "", "", "", "", "", "", "", "", "", "", "", "", "", "", "", "", "", "", 
  "", "", "", "", "", "", 84.26, 3.989175*^6, 65.032, 38.7, 14.864, 10.244, 
  9745.079, 4.2, 496.218, 7.11, 5.3, 55.5, "", 2.6, 73.77, 0.812}, 
 {"GEO", "Asia", "Georgia", "2020-12-11", 183099., 4146., 4342.143, 1694., 
  37., 38.429, 45898.964, 1039.313, 1088.481, 424.649, 9.275, 9.633, 0.92, 
  "", "", "", "", "", "", "", "", "", "", "", "", "", "", "", "", "", "", "", 
  "", "", "", "", "", "", "", 84.26, 3.989175*^6, 65.032, 38.7, 14.864, 
  10.244, 9745.079, 4.2, 496.218, 7.11, 5.3, 55.5, "", 2.6, 73.77, 0.812}, 
 {"GEO", "Asia", "Georgia", "2020-12-12", 187006., 3907., 4121.714, 1744., 
  50., 40.286, 46878.365, 979.401, 1033.225, 437.183, 12.534, 10.099, 0.89, 
  "", "", "", "", "", "", "", "", "", "", "", "", "", "", "", "", "", "", "", 
  "", "", "", "", "", "", "", 84.26, 3.989175*^6, 65.032, 38.7, 14.864, 
  10.244, 9745.079, 4.2, 496.218, 7.11, 5.3, 55.5, "", 2.6, 73.77, 0.812}, 
 {"GEO", "Asia", "Georgia", "2020-12-13", 189726., 2720., 3893., 1790., 46., 
  40.857, 47560.21, 681.845, 975.891, 448.714, 11.531, 10.242, 0.85, "", "", 
  "", "", "", "", "", "", "", "", "", "", "", "", "", "", "", "", "", "", "", 
  "", "", "", "", "", 84.26, 3.989175*^6, 65.032, 38.7, 14.864, 10.244, 
  9745.079, 4.2, 496.218, 7.11, 5.3, 55.5, "", 2.6, 73.77, 0.812}, 
 {"GEO", "Asia", "Georgia", "2020-12-14", 191063., 1337., 3726.714, 1839., 
  49., 42.714, 47895.367, 335.157, 934.207, 460.998, 12.283, 10.708, 0.83, 
  "", "", "", "", "", "", "", "", "", "", "", "", "", "", "", "", "", "", "", 
  "", "", "", "", "", "", "", 84.26, 3.989175*^6, 65.032, 38.7, 14.864, 
  10.244, 9745.079, 4.2, 496.218, 7.11, 5.3, 55.5, "", 2.6, 73.77, 0.812}, 
 {"GEO", "Asia", "Georgia", "2020-12-15", 194900., 3837., 3607.286, 1883., 
  44., 43.857, 48857.22, 961.853, 904.269, 472.027, 11.03, 10.994, 0.82, "", 
  "", "", "", "", "", "", "", "", "", "", "", "", "", "", "", "", "", "", "", 
  "", "", "", "", "", "", 84.26, 3.989175*^6, 65.032, 38.7, 14.864, 10.244, 
  9745.079, 4.2, 496.218, 7.11, 5.3, 55.5, "", 2.6, 73.77, 0.812}, 
 {"GEO", "Asia", "Georgia", "2020-12-16", 198387., 3487., 3429.143, 1922., 
  39., 44., 49731.335, 874.116, 859.612, 481.804, 9.776, 11.03, 0.81, "", "", 
  "", "", "", "", "", "", "", "", "", "", "", "", "", "", "", "", "", "", "", 
  "", "", "", "", "", 84.26, 3.989175*^6, 65.032, 38.7, 14.864, 10.244, 
  9745.079, 4.2, 496.218, 7.11, 5.3, 55.5, "", 2.6, 73.77, 0.812}, 
 {"GEO", "Asia", "Georgia", "2020-12-17", 201368., 2981., 3202.143, 1953., 
  31., 42.286, 50478.608, 747.272, 802.708, 489.575, 7.771, 10.6, 0.79, "", 
  "", "", "", "", "", "", "", "", "", "", "", "", "", "", "", "", "", "", "", 
  "", "", "", "", "", "", 84.26, 3.989175*^6, 65.032, 38.7, 14.864, 10.244, 
  9745.079, 4.2, 496.218, 7.11, 5.3, 55.5, "", 2.6, 73.77, 0.812}, 
 {"GEO", "Asia", "Georgia", "2020-12-18", 204003., 2635., 2986.286, 2002., 
  49., 44., 51139.145, 660.538, 748.597, 501.858, 12.283, 11.03, 0.77, "", 
  "", "", "", "", "", "", "", "", "", "", "", "", "", "", "", "", "", "", "", 
  "", "", "", "", "", "", 84.26, 3.989175*^6, 65.032, 38.7, 14.864, 10.244, 
  9745.079, 4.2, 496.218, 7.11, 5.3, 55.5, "", 2.6, 73.77, 0.812}, 
 {"GEO", "Asia", "Georgia", "2020-12-19", 206907., 2904., 2843., 2055., 53., 
  44.429, 51867.115, 727.97, 712.679, 515.144, 13.286, 11.137, 0.76, "", "", 
  "", "", "", "", "", "", "", "", "", "", "", "", "", "", "", "", "", "", "", 
  "", "", "", "", "", 84.26, 3.989175*^6, 65.032, 38.7, 14.864, 10.244, 
  9745.079, 4.2, 496.218, 7.11, 5.3, 55.5, "", 2.6, 73.77, 0.812}, 
 {"GEO", "Asia", "Georgia", "2020-12-20", 208638., 1731., 2701.714, 2094., 
  39., 43.429, 52301.04, 433.924, 677.261, 524.921, 9.776, 10.887, 0.74, "", 
  "", "", "", "", "", "", "", "", "", "", "", "", "", "", "", "", "", "", "", 
  "", "", "", "", "", "", 84.26, 3.989175*^6, 65.032, 38.7, 14.864, 10.244, 
  9745.079, 4.2, 496.218, 7.11, 5.3, 55.5, "", 2.6, 73.77, 0.812}, 
 {"GEO", "Asia", "Georgia", "2020-12-21", 209462., 824., 2628.429, 2140., 
  46., 43., 52507.599, 206.559, 658.89, 536.452, 11.531, 10.779, 0.73, "", 
  "", "", "", "", "", "", "", "", "", "", "", "", "", "", "", "", "", "", "", 
  "", "", "", "", "", "", 84.26, 3.989175*^6, 65.032, 38.7, 14.864, 10.244, 
  9745.079, 4.2, 496.218, 7.11, 5.3, 55.5, "", 2.6, 73.77, 0.812}, 
 {"GEO", "Asia", "Georgia", "2020-12-22", 212526., 3064., 2518., 2182., 42., 
  42.714, 53275.677, 768.079, 631.208, 546.98, 10.528, 10.708, 0.73, "", "", 
  "", "", "", "", "", "", "", "", "", "", "", "", "", "", "", "", "", "", "", 
  "", "", "", "", "", 84.26, 3.989175*^6, 65.032, 38.7, 14.864, 10.244, 
  9745.079, 4.2, 496.218, 7.11, 5.3, 55.5, "", 2.6, 73.77, 0.812}, 
 {"GEO", "Asia", "Georgia", "2020-12-23", 214871., 2345., 2354.857, 2233., 
  51., 44.429, 53863.518, 587.841, 590.312, 559.765, 12.785, 11.137, 0.72, 
  "", "", "", "", "", "", "", "", "", "", "", "", "", "", "", "", "", "", "", 
  "", "", "", "", "", "", "", 84.26, 3.989175*^6, 65.032, 38.7, 14.864, 
  10.244, 9745.079, 4.2, 496.218, 7.11, 5.3, 55.5, "", 2.6, 73.77, 0.812}, 
 {"GEO", "Asia", "Georgia", "2020-12-24", 216843., 1972., 2210.714, 2276., 
  43., 46.143, 54357.856, 494.338, 554.178, 570.544, 10.779, 11.567, 0.7, "", 
  "", "", "", "", "", "", "", "", "", "", "", "", "", "", "", "", "", "", "", 
  "", "", "", "", "", "", 84.26, 3.989175*^6, 65.032, 38.7, 14.864, 10.244, 
  9745.079, 4.2, 496.218, 7.11, 5.3, 55.5, "", 2.6, 73.77, 0.812}, 
 {"GEO", "Asia", "Georgia", "2020-12-25", 218724., 1881., 2103., 2313., 37., 
  44.429, 54829.382, 471.526, 527.177, 579.819, 9.275, 11.137, 0.7, "", "", 
  "", "", "", "", "", "", "", "", "", "", "", "", "", "", "", "", "", "", "", 
  "", "", "", "", "", 84.26, 3.989175*^6, 65.032, 38.7, 14.864, 10.244, 
  9745.079, 4.2, 496.218, 7.11, 5.3, 55.5, "", 2.6, 73.77, 0.812}, 
 {"GEO", "Asia", "Georgia", "2020-12-26", 220508., 1784., 1943., 2352., 39., 
  42.429, 55276.592, 447.21, 487.068, 589.596, 9.776, 10.636, 0.68, "", "", 
  "", "", "", "", "", "", "", "", "", "", "", "", "", "", "", "", "", "", "", 
  "", "", "", "", "", 84.26, 3.989175*^6, 65.032, 38.7, 14.864, 10.244, 
  9745.079, 4.2, 496.218, 7.11, 5.3, 55.5, "", 2.6, 73.77, 0.812}, 
 {"GEO", "Asia", "Georgia", "2020-12-27", 221605., 1097., 1852.429, 2377., 
  25., 40.429, 55551.586, 274.994, 464.364, 595.863, 6.267, 10.135, 0.68, "", 
  "", "", "", "", "", "", "", "", "", "", "", "", "", "", "", "", "", "", "", 
  "", "", "", "", "", "", 84.26, 3.989175*^6, 65.032, 38.7, 14.864, 10.244, 
  9745.079, 4.2, 496.218, 7.11, 5.3, 55.5, "", 2.6, 73.77, 0.812}, 
 {"GEO", "Asia", "Georgia", "2020-12-28", 222143., 538., 1811.571, 2418., 
  41., 39.714, 55686.451, 134.865, 454.122, 606.14, 10.278, 9.956, 0.68, "", 
  "", "", "", "", "", "", "", "", "", "", "", "", "", "", "", "", "", "", "", 
  "", "", "", "", "", "", 84.26, 3.989175*^6, 65.032, 38.7, 14.864, 10.244, 
  9745.079, 4.2, 496.218, 7.11, 5.3, 55.5, "", 2.6, 73.77, 0.812}, 
 {"GEO", "Asia", "Georgia", "2020-12-29", 224155., 2012., 1661.286, 2443., 
  25., 37.286, 56190.816, 504.365, 416.448, 612.407, 6.267, 9.347, 0.68, "", 
  "", "", "", "", "", "", "", "", "", "", "", "", "", "", "", "", "", "", "", 
  "", "", "", "", "", "", 84.26, 3.989175*^6, 65.032, 38.7, 14.864, 10.244, 
  9745.079, 4.2, 496.218, 7.11, 5.3, 55.5, "", 2.6, 73.77, 0.812}, 
 {"GEO", "Asia", "Georgia", "2020-12-30", 225893., 1738., 1574.571, 2481., 
  38., 35.429, 56626.495, 435.679, 394.711, 621.933, 9.526, 8.881, 0.68, "", 
  "", "", "", "", "", "", "", "", "", "", "", "", "", "", "", "", "", "", "", 
  "", "", "", "", "", "", 84.26, 3.989175*^6, 65.032, 38.7, 14.864, 10.244, 
  9745.079, 4.2, 496.218, 7.11, 5.3, 55.5, "", 2.6, 73.77, 0.812}, 
 {"GEO", "Asia", "Georgia", "2020-12-31", 227420., 1527., 1511., 2505., 24., 
  32.714, 57009.281, 382.786, 378.775, 627.949, 6.016, 8.201, 0.67, "", "", 
  "", "", "", "", "", "", "", "", "", "", "", "", "", "", "", "", "", "", "", 
  "", "", "", "", "", 84.26, 3.989175*^6, 65.032, 38.7, 14.864, 10.244, 
  9745.079, 4.2, 496.218, 7.11, 5.3, 55.5, "", 2.6, 73.77, 0.812}, 
 {"GEO", "Asia", "Georgia", "2021-01-01", 228410., 990., 1383.714, 2528., 
  23., 30.714, 57257.453, 248.172, 346.867, 633.715, 5.766, 7.699, 0.67, "", 
  "", "", "", "", "", "", "", "", "", "", "", "", "", "", "", "", "", "", "", 
  "", "", "", "", "", "", 84.26, 3.989175*^6, 65.032, 38.7, 14.864, 10.244, 
  9745.079, 4.2, 496.218, 7.11, 5.3, 55.5, "", 2.6, 73.77, 0.812}, 
 {"GEO", "Asia", "Georgia", "2021-01-02", 228752., 342., 1177.714, 2572., 
  44., 31.429, 57343.185, 85.732, 295.228, 644.745, 11.03, 7.878, 0.67, "", 
  "", "", "", "", "", "", "", "", "", "", "", "", "", "", "", "", "", "", "", 
  "", "", "", "", "", "", 84.26, 3.989175*^6, 65.032, 38.7, 14.864, 10.244, 
  9745.079, 4.2, 496.218, 7.11, 5.3, 55.5, "", 2.6, 73.77, 0.812}, 
 {"GEO", "Asia", "Georgia", "2021-01-03", 229169., 417., 1080.571, 2603., 
  31., 32.286, 57447.718, 104.533, 270.876, 652.516, 7.771, 8.093, 0.72, "", 
  "", "", "", "", "", "", "", "", "", "", "", "", "", "", "", "", "", "", "", 
  "", "", "", "", "", "", 84.26, 3.989175*^6, 65.032, 38.7, 14.864, 10.244, 
  9745.079, 4.2, 496.218, 7.11, 5.3, 55.5, "", 2.6, 73.77, 0.812}, 
 {"GEO", "Asia", "Georgia", "2021-01-04", 229763., 594., 1088.571, 2628., 
  25., 30., 57596.621, 148.903, 272.881, 658.783, 6.267, 7.52, 0.81, "", "", 
  "", "", "", "", "", "", "", "", "", "", "", "", "", "", "", "", "", "", "", 
  "", "", "", "", "", 84.26, 3.989175*^6, 65.032, 38.7, 14.864, 10.244, 
  9745.079, 4.2, 496.218, 7.11, 5.3, 55.5, "", 2.6, 73.77, 0.812}, 
 {"GEO", "Asia", "Georgia", "2021-01-05", 232079., 2316., 1132., 2646., 18., 
  29., 58177.192, 580.571, 283.768, 663.295, 4.512, 7.27, 0.88, "", "", "", 
  "", "", "", "", "", "", "", "", "", "", "", "", "", "", "", "", "", "", "", 
  "", "", "", "", 84.26, 3.989175*^6, 65.032, 38.7, 14.864, 10.244, 9745.079, 
  4.2, 496.218, 7.11, 5.3, 55.5, "", 2.6, 73.77, 0.812}, 
 {"GEO", "Asia", "Georgia", "2021-01-06", 233879., 1800., 1140.857, 2666., 
  20., 26.429, 58628.413, 451.221, 285.988, 668.309, 5.014, 6.625, 0.91, "", 
  "", "", "", "", "", "", "", "", "", "", "", "", "", "", "", "", "", "", "", 
  "", "", "", "", "", "", 84.26, 3.989175*^6, 65.032, 38.7, 14.864, 10.244, 
  9745.079, 4.2, 496.218, 7.11, 5.3, 55.5, "", 2.6, 73.77, 0.812}, 
 {"GEO", "Asia", "Georgia", "2021-01-07", 235491., 1612., 1153., 2694., 28., 
  27., 59032.507, 404.094, 289.032, 675.328, 7.019, 6.768, 0.91, "", "", "", 
  "", "", "", "", "", "", "", "", "", "", "", "", "", "", "", "", "", "", "", 
  "", "", "", "", 84.26, 3.989175*^6, 65.032, 38.7, 14.864, 10.244, 9745.079, 
  4.2, 496.218, 7.11, 5.3, 55.5, "", 2.6, 73.77, 0.812}, 
 {"GEO", "Asia", "Georgia", "2021-01-08", 236028., 537., 1088.286, 2728., 
  34., 28.571, 59167.121, 134.614, 272.81, 683.851, 8.523, 7.162, 0.9, "", 
  "", "", "", "", "", "", "", "", "", "", "", "", "", "", "", "", "", "", "", 
  "", "", "", "", "", "", 84.26, 3.989175*^6, 65.032, 38.7, 14.864, 10.244, 
  9745.079, 4.2, 496.218, 7.11, 5.3, 55.5, "", 2.6, 73.77, 0.812}, 
 {"GEO", "Asia", "Georgia", "2021-01-09", 238086., 2058., 1333.429, 2750., 
  22., 25.429, 59683.017, 515.896, 334.262, 689.366, 5.515, 6.374, 0.94, "", 
  "", "", "", "", "", "", "", "", "", "", "", "", "", "", "", "", "", "", "", 
  "", "", "", "", "", "", 84.26, 3.989175*^6, 65.032, 38.7, 14.864, 10.244, 
  9745.079, 4.2, 496.218, 7.11, 5.3, 55.5, "", 2.6, 73.77, 0.812}, 
 {"GEO", "Asia", "Georgia", "2021-01-10", 239229., 1143., 1437.143, 2773., 
  23., 24.286, 59969.543, 286.525, 360.261, 695.131, 5.766, 6.088, 0.93, "", 
  "", "", "", "", "", "", "", "", "", "", "", "", "", "", "", "", "", "", "", 
  "", "", "", "", "", "", 84.26, 3.989175*^6, 65.032, 38.7, 14.864, 10.244, 
  9745.079, 4.2, 496.218, 7.11, 5.3, 55.5, "", 2.6, 73.77, 0.812}, 
 {"GEO", "Asia", "Georgia", "2021-01-11", 239780., 551., 1431., 2796., 23., 
  24., 60107.666, 138.124, 358.721, 700.897, 5.766, 6.016, 0.92, "", "", "", 
  "", "", "", "", "", "", "", "", "", "", "", "", "", "", "", "", "", "", "", 
  "", "", "", "", 84.26, 3.989175*^6, 65.032, 38.7, 14.864, 10.244, 9745.079, 
  4.2, 496.218, 7.11, 5.3, 55.5, "", 2.6, 73.77, 0.812}, 
 {"GEO", "Asia", "Georgia", "2021-01-12", 241637., 1857., 1365.429, 2820., 
  24., 24.857, 60573.176, 465.51, 342.283, 706.913, 6.016, 6.231, 0.92, "", 
  "", "", "", "", "", "", "", "", "", "", "", "", "", "", "", "", "", "", "", 
  "", "", "", "", "", "", 84.26, 3.989175*^6, 65.032, 38.7, 14.864, 10.244, 
  9745.079, 4.2, 496.218, 7.11, 5.3, 55.5, "", 2.6, 73.77, 0.812}, 
 {"GEO", "Asia", "Georgia", "2021-01-13", 243255., 1618., 1339.429, 2846., 
  26., 25.714, 60978.774, 405.598, 335.766, 713.431, 6.518, 6.446, 0.91, "", 
  "", "", "", "", "", "", "", "", "", "", "", "", "", "", "", "", "", "", "", 
  "", "", "", "", "", "", 84.26, 3.989175*^6, 65.032, 38.7, 14.864, 10.244, 
  9745.079, 4.2, 496.218, 7.11, 5.3, 55.5, "", 2.6, 73.77, 0.812}, 
 {"GEO", "Asia", "Georgia", "2021-01-14", 244612., 1357., 1303., 2867., 21., 
  24.714, 61318.944, 340.171, 326.634, 718.695, 5.264, 6.195, 0.89, "", "", 
  "", "", "", "", "", "", "", "", "", "", "", "", "", "", "", "", "", "", "", 
  "", "", "", "", "", 84.26, 3.989175*^6, 65.032, 38.7, 14.864, 10.244, 
  9745.079, 4.2, 496.218, 7.11, 5.3, 55.5, "", 2.6, 73.77, 0.812}, 
 {"GEO", "Asia", "Georgia", "2021-01-15", 245789., 1177., 1394.429, 2893., 
  26., 23.571, 61613.993, 295.048, 349.553, 725.213, 6.518, 5.909, 0.86, "", 
  "", "", "", "", "", "", "", "", "", "", "", "", "", "", "", "", "", "", "", 
  "", "", "", "", "", "", 84.26, 3.989175*^6, 65.032, 38.7, 14.864, 10.244, 
  9745.079, 4.2, 496.218, 7.11, 5.3, 55.5, "", 2.6, 73.77, 0.812}, 
 {"GEO", "Asia", "Georgia", "2021-01-16", 247025., 1236., 1277., 2916., 23., 
  23.714, 61923.831, 309.839, 320.116, 730.978, 5.766, 5.945, 0.83, "", "", 
  "", "", "", "", "", "", "", "", "", "", "", "", "", "", "", "", "", "", "", 
  "", "", "", "", "", 84.26, 3.989175*^6, 65.032, 38.7, 14.864, 10.244, 
  9745.079, 4.2, 496.218, 7.11, 5.3, 55.5, "", 2.6, 73.77, 0.812}, 
 {"GEO", "Asia", "Georgia", "2021-01-17", 247805., 780., 1225.143, 2933., 
  17., 22.857, 62119.361, 195.529, 307.117, 735.24, 4.262, 5.73, 0.8, "", "", 
  "", "", "", "", "", "", "", "", "", "", "", "", "", "", "", "", "", "", "", 
  "", "", "", "", "", 84.26, 3.989175*^6, 65.032, 38.7, 14.864, 10.244, 
  9745.079, 4.2, 496.218, 7.11, 5.3, 55.5, "", 2.6, 73.77, 0.812}, 
 {"GEO", "Asia", "Georgia", "2021-01-18", 247915., 110., 1162.143, 2958., 
  25., 23.143, 62146.935, 27.575, 291.324, 741.507, 6.267, 5.801, 0.78, "", 
  "", "", "", "", "", "", "", "", "", "", "", "", "", "", "", "", "", "", "", 
  "", "", "", "", "", "", 81.48, 3.989175*^6, 65.032, 38.7, 14.864, 10.244, 
  9745.079, 4.2, 496.218, 7.11, 5.3, 55.5, "", 2.6, 73.77, 0.812}, 
 {"GEO", "Asia", "Georgia", "2021-01-19", 249465., 1550., 1118.286, 2973., 
  15., 21.857, 62535.487, 388.552, 280.33, 745.267, 3.76, 5.479, 0.78, "", 
  "", "", "", "", "", "", "", "", "", "", "", "", "", "", "", "", "", "", "", 
  "", "", "", "", "", "", 81.48, 3.989175*^6, 65.032, 38.7, 14.864, 10.244, 
  9745.079, 4.2, 496.218, 7.11, 5.3, 55.5, "", 2.6, 73.77, 0.812}, 
 {"GEO", "Asia", "Georgia", "2021-01-20", 249934., 469., 954.143, 2987., 14., 
  20.143, 62653.055, 117.568, 239.183, 748.776, 3.509, 5.049, 0.76, "", "", 
  "", "", "", "", "", "", "", "", "", "", "", "", "", "", "", "", "", "", "", 
  "", "", "", "", "", 81.48, 3.989175*^6, 65.032, 38.7, 14.864, 10.244, 
  9745.079, 4.2, 496.218, 7.11, 5.3, 55.5, "", 2.6, 73.77, 0.812}, 
 {"GEO", "Asia", "Georgia", "2021-01-21", 251071., 1137., 922.714, 2998., 
  11., 18.714, 62938.076, 285.021, 231.305, 751.534, 2.757, 4.691, 0.78, "", 
  "", "", "", "", "", "", "", "", "", "", "", "", "", "", "", "", "", "", "", 
  "", "", "", "", "", "", 81.48, 3.989175*^6, 65.032, 38.7, 14.864, 10.244, 
  9745.079, 4.2, 496.218, 7.11, 5.3, 55.5, "", 2.6, 73.77, 0.812}, 
 {"GEO", "Asia", "Georgia", "2021-01-22", 251974., 903., 883.571, 3022., 24., 
  18.429, 63164.439, 226.363, 221.492, 757.55, 6.016, 4.62, 0.79, "", "", "", 
  "", "", "", "", "", "", "", "", "", "", "", "", "", "", "", "", "", "", "", 
  "", "", "", "", 81.48, 3.989175*^6, 65.032, 38.7, 14.864, 10.244, 9745.079, 
  4.2, 496.218, 7.11, 5.3, 55.5, "", 2.6, 73.77, 0.812}, 
 {"GEO", "Asia", "Georgia", "2021-01-23", 252972., 998., 849.571, 3038., 16., 
  17.429, 63414.616, 250.177, 212.969, 761.561, 4.011, 4.369, 0.79, "", "", 
  "", "", "", "", "", "", "", "", "", "", "", "", "", "", "", "", "", "", "", 
  "", "", "", "", "", 81.48, 3.989175*^6, 65.032, 38.7, 14.864, 10.244, 
  9745.079, 4.2, 496.218, 7.11, 5.3, 55.5, "", 2.6, 73.77, 0.812}, 
 {"GEO", "Asia", "Georgia", "2021-01-24", 253518., 546., 816.143, 3055., 17., 
  17.429, 63551.486, 136.87, 204.589, 765.823, 4.262, 4.369, 0.78, "", "", 
  "", "", "", "", "", "", "", "", "", "", "", "", "", "", "", "", "", "", "", 
  "", "", "", "", "", 81.48, 3.989175*^6, 65.032, 38.7, 14.864, 10.244, 
  9745.079, 4.2, 496.218, 7.11, 5.3, 55.5, "", 2.6, 73.77, 0.812}, 
 {"GEO", "Asia", "Georgia", "2021-01-25", 253816., 298., 843., 3071., 16., 
  16.143, 63626.188, 74.702, 211.322, 769.833, 4.011, 4.047, 0.77, "", "", 
  "", "", "", "", "", "", "", "", "", "", "", "", "", "", "", "", "", "", "", 
  "", "", "", "", "", 81.48, 3.989175*^6, 65.032, 38.7, 14.864, 10.244, 
  9745.079, 4.2, 496.218, 7.11, 5.3, 55.5, "", 2.6, 73.77, 0.812}, 
 {"GEO", "Asia", "Georgia", "2021-01-26", 254822., 1006., 765.286, 3096., 
  25., 17.571, 63878.371, 252.182, 191.841, 776.1, 6.267, 4.405, 0.76, "", 
  "", "", "", "", "", "", "", "", "", "", "", "", "", "", "", "", "", "", "", 
  "", "", "", "", "", "", 81.48, 3.989175*^6, 65.032, 38.7, 14.864, 10.244, 
  9745.079, 4.2, 496.218, 7.11, 5.3, 55.5, "", 2.6, 73.77, 0.812}, 
 {"GEO", "Asia", "Georgia", "2021-01-27", 255564., 742., 804.286, 3108., 12., 
  17.286, 64064.374, 186.003, 201.617, 779.108, 3.008, 4.333, 0.77, "", "", 
  "", "", "", "", "", "", "", "", "", "", "", "", "", "", "", "", "", "", "", 
  "", "", "", "", "", 81.48, 3.989175*^6, 65.032, 38.7, 14.864, 10.244, 
  9745.079, 4.2, 496.218, 7.11, 5.3, 55.5, "", 2.6, 73.77, 0.812}, 
 {"GEO", "Asia", "Georgia", "2021-01-28", 256287., 723., 745.143, 3127., 19., 
  18.429, 64245.615, 181.24, 186.791, 783.871, 4.763, 4.62, 0.77, "", "", "", 
  "", "", "", "", "", "", "", "", "", "", "", "", "", "", "", "", "", "", "", 
  "", "", "", "", 81.48, 3.989175*^6, 65.032, 38.7, 14.864, 10.244, 9745.079, 
  4.2, 496.218, 7.11, 5.3, 55.5, "", 2.6, 73.77, 0.812}, 
 {"GEO", "Asia", "Georgia", "2021-01-29", 256956., 669., 711.714, 3148., 21., 
  18., 64413.319, 167.704, 178.411, 789.136, 5.264, 4.512, 0.78, "", "", "", 
  "", "", "", "", "", "", "", "", "", "", "", "", "", "", "", "", "", "", "", 
  "", "", "", "", 81.48, 3.989175*^6, 65.032, 38.7, 14.864, 10.244, 9745.079, 
  4.2, 496.218, 7.11, 5.3, 55.5, "", 2.6, 73.77, 0.812}, 
 {"GEO", "Asia", "Georgia", "2021-01-30", 257632., 676., 665.714, 3159., 11., 
  17.286, 64582.777, 169.459, 166.88, 791.893, 2.757, 4.333, 0.78, "", "", 
  "", "", "", "", "", "", "", "", "", "", "", "", "", "", "", "", "", "", "", 
  "", "", "", "", "", 83.33, 3.989175*^6, 65.032, 38.7, 14.864, 10.244, 
  9745.079, 4.2, 496.218, 7.11, 5.3, 55.5, "", 2.6, 73.77, 0.812}, 
 {"GEO", "Asia", "Georgia", "2021-01-31", 258111., 479., 656.143, 3178., 19., 
  17.571, 64702.852, 120.075, 164.481, 796.656, 4.763, 4.405, 0.79, "", "", 
  "", "", "", "", "", "", "", "", "", "", "", "", "", "", "", "", "", "", "", 
  "", "", "", "", "", 83.33, 3.989175*^6, 65.032, 38.7, 14.864, 10.244, 
  9745.079, 4.2, 496.218, 7.11, 5.3, 55.5, "", 2.6, 73.77, 0.812}, 
 {"GEO", "Asia", "Georgia", "2021-02-01", 258351., 240., 647.857, 3194., 16., 
  17.571, 64763.015, 60.163, 162.404, 800.667, 4.011, 4.405, 0.8, "", "", "", 
  "", "", "", "", "", "", "", "", "", "", "", "", "", "", "", "", "", "", "", 
  "", "", "", "", 83.33, 3.989175*^6, 65.032, 38.7, 14.864, 10.244, 9745.079, 
  4.2, 496.218, 7.11, 5.3, 55.5, "", 2.6, 73.77, 0.812}, 
 {"GEO", "Asia", "Georgia", "2021-02-02", 259209., 858., 626.714, 3208., 14., 
  16., 64978.097, 215.082, 157.104, 804.176, 3.509, 4.011, 0.8, "", "", "", 
  "", "", "", "", "", "", "", "", "", "", "", "", "", "", "", "", "", "", "", 
  "", "", "", "", 83.33, 3.989175*^6, 65.032, 38.7, 14.864, 10.244, 9745.079, 
  4.2, 496.218, 7.11, 5.3, 55.5, "", 2.6, 73.77, 0.812}, 
 {"GEO", "Asia", "Georgia", "2021-02-03", 259897., 688., 619., 3221., 13., 
  16.143, 65150.564, 172.467, 155.17, 807.435, 3.259, 4.047, 0.81, "", "", 
  "", "", "", "", "", "", "", "", "", "", "", "", "", "", "", "", "", "", "", 
  "", "", "", "", "", 83.33, 3.989175*^6, 65.032, 38.7, 14.864, 10.244, 
  9745.079, 4.2, 496.218, 7.11, 5.3, 55.5, "", 2.6, 73.77, 0.812}, 
 {"GEO", "Asia", "Georgia", "2021-02-04", 260480., 583., 599., 3240., 19., 
  16.143, 65296.709, 146.146, 150.156, 812.198, 4.763, 4.047, 0.81, "", "", 
  "", "", "", "", "", "", "", "", "", "", "", "", "", "", "", "", "", "", "", 
  "", "", "", "", "", 83.33, 3.989175*^6, 65.032, 38.7, 14.864, 10.244, 
  9745.079, 4.2, 496.218, 7.11, 5.3, 55.5, "", 2.6, 73.77, 0.812}, 
 {"GEO", "Asia", "Georgia", "2021-02-05", 261018., 538., 580.286, 3258., 18., 
  15.714, 65431.574, 134.865, 145.465, 816.71, 4.512, 3.939, 0.82, "", "", 
  "", "", "", "", "", "", "", "", "", "", "", "", "", "", "", "", "", "", "", 
  "", "", "", "", "", 80.56, 3.989175*^6, 65.032, 38.7, 14.864, 10.244, 
  9745.079, 4.2, 496.218, 7.11, 5.3, 55.5, "", 2.6, 73.77, 0.812}, 
 {"GEO", "Asia", "Georgia", "2021-02-06", 261620., 602., 569.714, 3269., 11., 
  15.714, 65582.483, 150.908, 142.815, 819.468, 2.757, 3.939, 0.83, "", "", 
  "", "", "", "", "", "", "", "", "", "", "", "", "", "", "", "", "", "", "", 
  "", "", "", "", "", 80.56, 3.989175*^6, 65.032, 38.7, 14.864, 10.244, 
  9745.079, 4.2, 496.218, 7.11, 5.3, 55.5, "", 2.6, 73.77, 0.812}, 
 {"GEO", "Asia", "Georgia", "2021-02-07", 262024., 404., 559., 3283., 14., 
  15., 65683.757, 101.274, 140.129, 822.977, 3.509, 3.76, 0.84, "", "", "", 
  "", "", "", "", "", "", "", "", "", "", "", "", "", "", "", "", "", "", "", 
  "", "", "", "", 80.56, 3.989175*^6, 65.032, 38.7, 14.864, 10.244, 9745.079, 
  4.2, 496.218, 7.11, 5.3, 55.5, "", 2.6, 73.77, 0.812}, 
 {"GEO", "Asia", "Georgia", "2021-02-08", 262228., 204., 553.857, 3298., 15., 
  14.857, 65734.895, 51.138, 138.84, 826.737, 3.76, 3.724, 0.84, "", "", "", 
  "", "", "", "", "", "", "", "", "", "", "", "", "", "", "", "", "", "", "", 
  "", "", "", "", 80.56, 3.989175*^6, 65.032, 38.7, 14.864, 10.244, 9745.079, 
  4.2, 496.218, 7.11, 5.3, 55.5, "", 2.6, 73.77, 0.812}, 
 {"GEO", "Asia", "Georgia", "2021-02-09", 263057., 829., 549.714, 3306., 8., 
  14., 65942.707, 207.812, 137.801, 828.743, 2.005, 3.509, 0.85, "", "", "", 
  "", "", "", "", "", "", "", "", "", "", "", "", "", "", "", "", "", "", "", 
  "", "", "", "", 80.56, 3.989175*^6, 65.032, 38.7, 14.864, 10.244, 9745.079, 
  4.2, 496.218, 7.11, 5.3, 55.5, "", 2.6, 73.77, 0.812}, 
 {"GEO", "Asia", "Georgia", "2021-02-10", 263601., 544., 529.143, 3311., 5., 
  12.857, 66079.077, 136.369, 132.645, 829.996, 1.253, 3.223, 0.85, "", "", 
  "", "", "", "", "", "", "", "", "", "", "", "", "", "", "", "", "", "", "", 
  "", "", "", "", "", 80.56, 3.989175*^6, 65.032, 38.7, 14.864, 10.244, 
  9745.079, 4.2, 496.218, 7.11, 5.3, 55.5, "", 2.6, 73.77, 0.812}, 
 {"GEO", "Asia", "Georgia", "2021-02-11", 264158., 557., 525.429, 3321., 10., 
  11.571, 66218.704, 139.628, 131.714, 832.503, 2.507, 2.901, 0.85, "", "", 
  "", "", "", "", "", "", "", "", "", "", "", "", "", "", "", "", "", "", "", 
  "", "", "", "", "", 80.56, 3.989175*^6, 65.032, 38.7, 14.864, 10.244, 
  9745.079, 4.2, 496.218, 7.11, 5.3, 55.5, "", 2.6, 73.77, 0.812}, 
 {"GEO", "Asia", "Georgia", "2021-02-12", 264665., 507., 521., 3336., 15., 
  11.143, 66345.798, 127.094, 130.603, 836.263, 3.76, 2.793, 0.85, "", "", 
  "", "", "", "", "", "", "", "", "", "", "", "", "", "", "", "", "", "", "", 
  "", "", "", "", "", 80.56, 3.989175*^6, 65.032, 38.7, 14.864, 10.244, 
  9745.079, 4.2, 496.218, 7.11, 5.3, 55.5, "", 2.6, 73.77, 0.812}, 
 {"GEO", "Asia", "Georgia", "2021-02-13", 265200., 535., 511.429, 3343., 7., 
  10.571, 66479.911, 134.113, 128.204, 838.018, 1.755, 2.65, 0.85, "", "", 
  "", "", "", "", "", "", "", "", "", "", "", "", "", "", "", "", "", "", "", 
  "", "", "", "", "", 80.56, 3.989175*^6, 65.032, 38.7, 14.864, 10.244, 
  9745.079, 4.2, 496.218, 7.11, 5.3, 55.5, "", 2.6, 73.77, 0.812}, 
 {"GEO", "Asia", "Georgia", "2021-02-14", 265557., 357., 504.714, 3352., 9., 
  9.857, 66569.403, 89.492, 126.521, 840.274, 2.256, 2.471, 0.85, "", "", "", 
  "", "", "", "", "", "", "", "", "", "", "", "", "", "", "", "", "", "", "", 
  "", "", "", "", 80.56, 3.989175*^6, 65.032, 38.7, 14.864, 10.244, 9745.079, 
  4.2, 496.218, 7.11, 5.3, 55.5, "", 2.6, 73.77, 0.812}, 
 {"GEO", "Asia", "Georgia", "2021-02-15", 265722., 165., 499.143, 3363., 11., 
  9.286, 66610.765, 41.362, 125.124, 843.031, 2.757, 2.328, 0.84, "", "", "", 
  "", "", "", "", "", "", "", "", "", "", "", "", "", "", "", "", "", "", "", 
  "", "", "", "", 80.56, 3.989175*^6, 65.032, 38.7, 14.864, 10.244, 9745.079, 
  4.2, 496.218, 7.11, 5.3, 55.5, "", 2.6, 73.77, 0.812}, 
 {"GEO", "Asia", "Georgia", "2021-02-16", 266462., 740., 486.429, 3377., 14., 
  10.143, 66796.267, 185.502, 121.937, 846.541, 3.509, 2.543, 0.84, "", "", 
  "", "", "", "", "", "", "", "", "", "", "", "", "", "", "", "", "", "", "", 
  "", "", "", "", "", 80.56, 3.989175*^6, 65.032, 38.7, 14.864, 10.244, 
  9745.079, 4.2, 496.218, 7.11, 5.3, 55.5, "", 2.6, 73.77, 0.812}, 
 {"GEO", "Asia", "Georgia", "2021-02-17", 266948., 486., 478.143, 3390., 13., 
  11.286, 66918.097, 121.83, 119.86, 849.8, 3.259, 2.829, 0.82, "", "", "", 
  "", "", "", "", "", "", "", "", "", "", "", "", "", "", "", "", "", "", "", 
  "", "", "", "", 80.56, 3.989175*^6, 65.032, 38.7, 14.864, 10.244, 9745.079, 
  4.2, 496.218, 7.11, 5.3, 55.5, "", 2.6, 73.77, 0.812}, 
 {"GEO", "Asia", "Georgia", "2021-02-18", 267313., 365., 450.714, 3399., 9., 
  11.143, 67009.595, 91.498, 112.984, 852.056, 2.256, 2.793, 0.81, "", "", 
  "", "", "", "", "", "", "", "", "", "", "", "", "", "", "", "", "", "", "", 
  "", "", "", "", "", 80.56, 3.989175*^6, 65.032, 38.7, 14.864, 10.244, 
  9745.079, 4.2, 496.218, 7.11, 5.3, 55.5, "", 2.6, 73.77, 0.812}, 
 {"GEO", "Asia", "Georgia", "2021-02-19", 267701., 388., 433.714, 3406., 7., 
  10., 67106.858, 97.263, 108.723, 853.811, 1.755, 2.507, 0.81, "", "", "", 
  "", "", "", "", "", "", "", "", "", "", "", "", "", "", "", "", "", "", "", 
  "", "", "", "", 80.56, 3.989175*^6, 65.032, 38.7, 14.864, 10.244, 9745.079, 
  4.2, 496.218, 7.11, 5.3, 55.5, "", 2.6, 73.77, 0.812}, 
 {"GEO", "Asia", "Georgia", "2021-02-20", 268097., 396., 413.857, 3425., 19., 
  11.714, 67206.127, 99.269, 103.745, 858.574, 4.763, 2.937, 0.81, "", "", 
  "", "", "", "", "", "", "", "", "", "", "", "", "", "", "", "", "", "", "", 
  "", "", "", "", "", 80.56, 3.989175*^6, 65.032, 38.7, 14.864, 10.244, 
  9745.079, 4.2, 496.218, 7.11, 5.3, 55.5, "", 2.6, 73.77, 0.812}, 
 {"GEO", "Asia", "Georgia", "2021-02-21", 268355., 258., 399.714, 3435., 10., 
  11.857, 67270.802, 64.675, 100.2, 861.08, 2.507, 2.972, 0.81, "", "", "", 
  "", "", "", "", "", "", "", "", "", "", "", "", "", "", "", "", "", "", "", 
  "", "", "", "", 80.56, 3.989175*^6, 65.032, 38.7, 14.864, 10.244, 9745.079, 
  4.2, 496.218, 7.11, 5.3, 55.5, "", 2.6, 73.77, 0.812}, 
 {"GEO", "Asia", "Georgia", "2021-02-22", 268502., 147., 397.143, 3447., 12., 
  12., 67307.651, 36.85, 99.555, 864.088, 3.008, 3.008, 0.82, "", "", "", "", 
  "", "", "", "", "", "", "", "", "", "", "", "", "", "", "", "", "", "", "", 
  "", "", "", 80.56, 3.989175*^6, 65.032, 38.7, 14.864, 10.244, 9745.079, 
  4.2, 496.218, 7.11, 5.3, 55.5, "", 2.6, 73.77, 0.812}, 
 {"GEO", "Asia", "Georgia", "2021-02-23", 268995., 493., 361.857, 3457., 10., 
  11.429, 67431.236, 123.584, 90.71, 866.595, 2.507, 2.865, 0.83, "", "", "", 
  "", "", "", "", "", "", "", "", "", "", "", "", "", "", "", "", "", "", "", 
  "", "", "", "", 80.56, 3.989175*^6, 65.032, 38.7, 14.864, 10.244, 9745.079, 
  4.2, 496.218, 7.11, 5.3, 55.5, "", 2.6, 73.77, 0.812}, 
 {"GEO", "Asia", "Georgia", "2021-02-24", 269438., 443., 355.714, 3463., 6., 
  10.429, 67542.286, 111.051, 89.17, 868.099, 1.504, 2.614, 0.84, "", "", "", 
  "", "", "", "", "", "", "", "", "", "", "", "", "", "", "", "", "", "", "", 
  "", "", "", "", 72.22, 3.989175*^6, 65.032, 38.7, 14.864, 10.244, 9745.079, 
  4.2, 496.218, 7.11, 5.3, 55.5, "", 2.6, 73.77, 0.812}, 
 {"GEO", "Asia", "Georgia", "2021-02-25", 269800., 362., 355.286, 3475., 12., 
  10.857, 67633.032, 90.746, 89.062, 871.107, 3.008, 2.722, 0.85, "", "", "", 
  "", "", "", "", "", "", "", "", "", "", "", "", "", "", "", "", "", "", "", 
  "", "", "", "", 61.11, 3.989175*^6, 65.032, 38.7, 14.864, 10.244, 9745.079, 
  4.2, 496.218, 7.11, 5.3, 55.5, "", 2.6, 73.77, 0.812}, 
 {"GEO", "Asia", "Georgia", "2021-02-26", 270137., 337., 348., 3485., 10., 
  11.286, 67717.511, 84.479, 87.236, 873.614, 2.507, 2.829, 0.85, "", "", "", 
  "", "", "", "", "", "", "", "", "", "", "", "", "", "", "", "", "", "", "", 
  "", "", "", "", 61.11, 3.989175*^6, 65.032, 38.7, 14.864, 10.244, 9745.079, 
  4.2, 496.218, 7.11, 5.3, 55.5, "", 2.6, 73.77, 0.812}, 
 {"GEO", "Asia", "Georgia", "2021-02-27", 270510., 373., 344.714, 3499., 14., 
  10.571, 67811.014, 93.503, 86.412, 877.124, 3.509, 2.65, 0.85, "", "", "", 
  "", "", "", "", "", "", "", "", "", "", "", "", "", "", "", "", "", "", "", 
  "", "", "", "", 61.11, 3.989175*^6, 65.032, 38.7, 14.864, 10.244, 9745.079, 
  4.2, 496.218, 7.11, 5.3, 55.5, "", 2.6, 73.77, 0.812}, 
 {"GEO", "Asia", "Georgia", "2021-02-28", 270758., 248., 343.286, 3510., 11., 
  10.714, 67873.182, 62.168, 86.054, 879.881, 2.757, 2.686, 0.86, "", "", "", 
  "", "", "", "", "", "", "", "", "", "", "", "", "", "", "", "", "", "", "", 
  "", "", "", "", 61.11, 3.989175*^6, 65.032, 38.7, 14.864, 10.244, 9745.079, 
  4.2, 496.218, 7.11, 5.3, 55.5, "", 2.6, 73.77, 0.812}, 
 {"GEO", "Asia", "Georgia", "2021-03-01", 270918., 160., 345.143, 3520., 10., 
  10.429, 67913.29, 40.109, 86.52, 882.388, 2.507, 2.614, 0.86, "", "", "", 
  "", "", "", "", "", "", "", "", "", "", "", "", "", "", "", "", "", "", "", 
  "", "", "", "", 53.7, 3.989175*^6, 65.032, 38.7, 14.864, 10.244, 9745.079, 
  4.2, 496.218, 7.11, 5.3, 55.5, "", 2.6, 73.77, 0.812}, 
 {"GEO", "Asia", "Georgia", "2021-03-02", 271379., 461., 340.571, 3532., 12., 
  10.714, 68028.853, 115.563, 85.374, 885.396, 3.008, 2.686, 0.86, "", "", 
  "", "", "", "", "", "", "", "", "", "", "", "", "", "", "", "", "", "", "", 
  "", "", "", "", "", 64.81, 3.989175*^6, 65.032, 38.7, 14.864, 10.244, 
  9745.079, 4.2, 496.218, 7.11, 5.3, 55.5, "", 2.6, 73.77, 0.812}, 
 {"GEO", "Asia", "Georgia", "2021-03-03", 271739., 360., 328.714, 3541., 9., 
  11.143, 68119.097, 90.244, 82.402, 887.652, 2.256, 2.793, 0.85, "", "", "", 
  "", "", "", "", "", "", "", "", "", "", "", "", "", "", "", "", "", "", "", 
  "", "", "", "", 64.81, 3.989175*^6, 65.032, 38.7, 14.864, 10.244, 9745.079, 
  4.2, 496.218, 7.11, 5.3, 55.5, "", 2.6, 73.77, 0.812}, 
 {"GEO", "Asia", "Georgia", "2021-03-04", 271872., 133., 296., 3553., 12., 
  11.143, 68152.438, 33.34, 74.201, 890.66, 3.008, 2.793, 0.85, "", "", "", 
  "", "", "", "", "", "", "", "", "", "", "", "", "", "", "", "", "", "", "", 
  "", "", "", "", 64.81, 3.989175*^6, 65.032, 38.7, 14.864, 10.244, 9745.079, 
  4.2, 496.218, 7.11, 5.3, 55.5, "", 2.6, 73.77, 0.812}, 
 {"GEO", "Asia", "Georgia", "2021-03-05", 272262., 390., 303.571, 3563., 10., 
  11.143, 68250.202, 97.765, 76.099, 893.167, 2.507, 2.793, 0.89, "", "", "", 
  "", "", "", "", "", "", "", "", "", "", "", "", "", "", "", "", "", "", "", 
  "", "", "", "", 64.81, 3.989175*^6, 65.032, 38.7, 14.864, 10.244, 9745.079, 
  4.2, 496.218, 7.11, 5.3, 55.5, "", 2.6, 73.77, 0.812}, 
 {"GEO", "Asia", "Georgia", "2021-03-06", 272617., 355., 301., 3567., 4., 
  9.714, 68339.193, 88.991, 75.454, 894.17, 1.003, 2.435, 0.91, "", "", "", 
  "", "", "", "", "", "", "", "", "", "", "", "", "", "", "", "", "", "", "", 
  "", "", "", "", 64.81, 3.989175*^6, 65.032, 38.7, 14.864, 10.244, 9745.079, 
  4.2, 496.218, 7.11, 5.3, 55.5, "", 2.6, 73.77, 0.812}, 
 {"GEO", "Asia", "Georgia", "2021-03-07", 272851., 234., 299., 3576., 9., 
  9.429, 68397.852, 58.659, 74.953, 896.426, 2.256, 2.364, 0.91, "", "", "", 
  "", "", "", "", "", "", "", "", "", "", "", "", "", "", "", "", "", "", "", 
  "", "", "", "", 64.81, 3.989175*^6, 65.032, 38.7, 14.864, 10.244, 9745.079, 
  4.2, 496.218, 7.11, 5.3, 55.5, "", 2.6, 73.77, 0.812}, 
 {"GEO", "Asia", "Georgia", "2021-03-08", 272998., 147., 297.143, 3591., 15., 
  10.143, 68434.701, 36.85, 74.487, 900.186, 3.76, 2.543, 0.92, "", "", "", 
  "", "", "", "", "", "", "", "", "", "", "", "", "", "", "", "", "", "", "", 
  "", "", "", "", 64.81, 3.989175*^6, 65.032, 38.7, 14.864, 10.244, 9745.079, 
  4.2, 496.218, 7.11, 5.3, 55.5, "", 2.6, 73.77, 0.812}, 
 {"GEO", "Asia", "Georgia", "2021-03-09", 273137., 139., 251.143, 3601., 10., 
  9.857, 68469.546, 34.844, 62.956, 902.693, 2.507, 2.471, 0.92, "", "", "", 
  "", "", "", "", "", "", "", "", "", "", "", "", "", "", "", "", "", "", "", 
  "", "", "", "", 64.81, 3.989175*^6, 65.032, 38.7, 14.864, 10.244, 9745.079, 
  4.2, 496.218, 7.11, 5.3, 55.5, "", 2.6, 73.77, 0.812}, 
 {"GEO", "Asia", "Georgia", "2021-03-10", 273650., 513., 273., 3613., 12., 
  10.286, 68598.144, 128.598, 68.435, 905.701, 3.008, 2.578, 1.01, "", "", 
  "", "", "", "", "", "", "", "", "", "", "", "", "", "", "", "", "", "", "", 
  "", "", "", "", "", 64.81, 3.989175*^6, 65.032, 38.7, 14.864, 10.244, 
  9745.079, 4.2, 496.218, 7.11, 5.3, 55.5, "", 2.6, 73.77, 0.812}, 
 {"GEO", "Asia", "Georgia", "2021-03-11", 274045., 395., 310.429, 3622., 9., 
  9.857, 68697.162, 99.018, 77.818, 907.957, 2.256, 2.471, 1.04, "", "", "", 
  "", "", "", "", "", "", "", "", "", "", "", "", "", "", "", "", "", "", "", 
  "", "", "", "", 64.81, 3.989175*^6, 65.032, 38.7, 14.864, 10.244, 9745.079, 
  4.2, 496.218, 7.11, 5.3, 55.5, "", 2.6, 73.77, 0.812}, 
 {"GEO", "Asia", "Georgia", "2021-03-12", 274377., 332., 302.143, 3634., 12., 
  10.143, 68780.387, 83.225, 75.741, 910.965, 3.008, 2.543, 1.04, "", "", "", 
  "", "", "", "", "", "", "", "", "", "", "", "", "", "", "", "", "", "", "", 
  "", "", "", "", 64.81, 3.989175*^6, 65.032, 38.7, 14.864, 10.244, 9745.079, 
  4.2, 496.218, 7.11, 5.3, 55.5, "", 2.6, 73.77, 0.812}, 
 {"GEO", "Asia", "Georgia", "2021-03-13", 274721., 344., 300.571, 3643., 9., 
  10.857, 68866.62, 86.233, 75.347, 913.221, 2.256, 2.722, 1.05, "", "", "", 
  "", "", "", "", "", "", "", "", "", "", "", "", "", "", "", "", "", "", "", 
  "", "", "", "", 64.81, 3.989175*^6, 65.032, 38.7, 14.864, 10.244, 9745.079, 
  4.2, 496.218, 7.11, 5.3, 55.5, "", 2.6, 73.77, 0.812}, 
 {"GEO", "Asia", "Georgia", "2021-03-14", 274989., 268., 305.429, 3648., 5., 
  10.286, 68933.802, 67.182, 76.564, 914.475, 1.253, 2.578, 1.06, "", "", "", 
  "", "", "", "", "", "", "", "", "", "", "", "", "", "", 0., 0., "", "", "", 
  0., 0., "", "", 64.81, 3.989175*^6, 65.032, 38.7, 14.864, 10.244, 9745.079, 
  4.2, 496.218, 7.11, 5.3, 55.5, "", 2.6, 73.77, 0.812}, 
 {"GEO", "Asia", "Georgia", "2021-03-15", 275148., 159., 307.143, 3650., 2., 
  8.429, 68973.66, 39.858, 76.994, 914.976, 0.501, 2.113, 1.07, "", "", "", 
  "", "", "", "", "", "", "", "", "", "", "", "", "", "", "", "", "", "", 
  328., "", "", "", 82., 64.81, 3.989175*^6, 65.032, 38.7, 14.864, 10.244, 
  9745.079, 4.2, 496.218, 7.11, 5.3, 55.5, "", 2.6, 73.77, 0.812}, 
 {"GEO", "Asia", "Georgia", "2021-03-16", 275685., 537., 364., 3658., 8., 
  8.143, 69108.274, 134.614, 91.247, 916.982, 2.005, 2.041, 1.09, "", "", "", 
  "", "", "", "", "", "", "", "", "", "", "", "", "", "", "", "", "", "", 
  328., "", "", "", 82., 64.81, 3.989175*^6, 65.032, 38.7, 14.864, 10.244, 
  9745.079, 4.2, 496.218, 7.11, 5.3, 55.5, "", 2.6, 73.77, 0.812}, 
 {"GEO", "Asia", "Georgia", "2021-03-17", 276067., 382., 345.286, 3665., 7., 
  7.429, 69204.033, 95.759, 86.556, 918.736, 1.755, 1.862, 1.07, "", "", "", 
  "", "", "", "", "", "", "", "", "", "", "", "", "", "", "", "", "", "", 
  328., "", "", "", 82., 64.81, 3.989175*^6, 65.032, 38.7, 14.864, 10.244, 
  9745.079, 4.2, 496.218, 7.11, 5.3, 55.5, "", 2.6, 73.77, 0.812}, 
 {"GEO", "Asia", "Georgia", "2021-03-18", 276436., 369., 341.571, 3674., 9., 
  7.429, 69296.534, 92.5, 85.625, 920.992, 2.256, 1.862, 1.08, "", "", "", 
  "", "", "", "", "", "", "", "", "", "", "", "", "", "", "", "", "", "", 
  328., "", "", "", 82., 64.81, 3.989175*^6, 65.032, 38.7, 14.864, 10.244, 
  9745.079, 4.2, 496.218, 7.11, 5.3, 55.5, "", 2.6, 73.77, 0.812}, 
 {"GEO", "Asia", "Georgia", "2021-03-19", 276796., 360., 345.571, 3683., 9., 
  7., 69386.778, 90.244, 86.627, 923.249, 2.256, 1.755, 1.08, "", "", "", "", 
  "", "", "", "", "", "", "", "", "", "", "", "", "", "", "", "", "", 328., 
  "", "", "", 82., 64.81, 3.989175*^6, 65.032, 38.7, 14.864, 10.244, 
  9745.079, 4.2, 496.218, 7.11, 5.3, 55.5, "", 2.6, 73.77, 0.812}, 
 {"GEO", "Asia", "Georgia", "2021-03-20", 277218., 422., 356.714, 3691., 8., 
  6.857, 69492.564, 105.786, 89.421, 925.254, 2.005, 1.719, 1.09, "", "", "", 
  "", "", "", "", "", "", "", "", "", "", "", "", "", "", "", "", "", "", 
  328., "", "", "", 82., 64.81, 3.989175*^6, 65.032, 38.7, 14.864, 10.244, 
  9745.079, 4.2, 496.218, 7.11, 5.3, 55.5, "", 2.6, 73.77, 0.812}, 
 {"GEO", "Asia", "Georgia", "2021-03-21", 277480., 262., 355.857, 3700., 9., 
  7.429, 69558.242, 65.678, 89.206, 927.51, 2.256, 1.862, 1.09, "", "", "", 
  "", "", "", "", "", "", "", "", "", "", "", "", "", "", "", "", "", "", 
  328., "", "", "", 82., 64.81, 3.989175*^6, 65.032, 38.7, 14.864, 10.244, 
  9745.079, 4.2, 496.218, 7.11, 5.3, 55.5, "", 2.6, 73.77, 0.812}, 
 {"GEO", "Asia", "Georgia", "2021-03-22", 277650., 170., 357.429, 3710., 10., 
  8.571, 69600.857, 42.615, 89.6, 930.017, 2.507, 2.149, 1.1, "", "", "", "", 
  "", "", "", "", "", "", "", "", "", "", "", "", "", "", "", "", "", 328., 
  "", "", "", 82., 64.81, 3.989175*^6, 65.032, 38.7, 14.864, 10.244, 
  9745.079, 4.2, 496.218, 7.11, 5.3, 55.5, "", 2.6, 73.77, 0.812}, 
 {"GEO", "Asia", "Georgia", "2021-03-23", 278178., 528., 356.143, 3714., 4., 
  8., 69733.216, 132.358, 89.277, 931.02, 1.003, 2.005, 1.11, "", "", "", "", 
  "", "", "", "", "", "", "", "", "", "", "", "", "", "", "", "", "", 328., 
  "", "", "", 82., 64.81, 3.989175*^6, 65.032, 38.7, 14.864, 10.244, 
  9745.079, 4.2, 496.218, 7.11, 5.3, 55.5, "", 2.6, 73.77, 0.812}, 
 {"GEO", "Asia", "Georgia", "2021-03-24", 278628., 450., 365.857, 3722., 8., 
  8.143, 69846.021, 112.805, 91.712, 933.025, 2.005, 2.041, 1.11, "", "", "", 
  "", "", "", "", "", "", "", "", "", "", "", "", "", "", "", "", "", "", 
  328., "", "", "", 82., 64.81, 3.989175*^6, 65.032, 38.7, 14.864, 10.244, 
  9745.079, 4.2, 496.218, 7.11, 5.3, 55.5, "", 2.6, 73.77, 0.812}, 
 {"GEO", "Asia", "Georgia", "2021-03-25", 279027., 399., 370.143, 3732., 10., 
  8.286, 69946.041, 100.021, 92.787, 935.532, 2.507, 2.077, 1.13, "", "", "", 
  "", "", "", "", "", "", "", "", "", "", "", "", "", "", "", "", "", "", 
  328., "", "", "", 82., 64.81, 3.989175*^6, 65.032, 38.7, 14.864, 10.244, 
  9745.079, 4.2, 496.218, 7.11, 5.3, 55.5, "", 2.6, 73.77, 0.812}, 
 {"GEO", "Asia", "Georgia", "2021-03-26", 279446., 419., 378.571, 3738., 6., 
  7.857, 70051.076, 105.034, 94.9, 937.036, 1.504, 1.97, 1.14, "", "", "", 
  "", "", "", "", "", "", "", "", "", "", "", "", "", "", "", "", "", "", 
  328., "", "", "", 82., 64.81, 3.989175*^6, 65.032, 38.7, 14.864, 10.244, 
  9745.079, 4.2, 496.218, 7.11, 5.3, 55.5, "", 2.6, 73.77, 0.812}, 
 {"GEO", "Asia", "Georgia", "2021-03-27", 279936., 490., 388.286, 3746., 8., 
  7.857, 70173.908, 122.832, 97.335, 939.041, 2.005, 1.97, 1.16, "", "", "", 
  "", "", "", "", "", "", "", "", "", "", "", "", "", "", "", "", "", "", 
  328., "", "", "", 82., 64.81, 3.989175*^6, 65.032, 38.7, 14.864, 10.244, 
  9745.079, 4.2, 496.218, 7.11, 5.3, 55.5, "", 2.6, 73.77, 0.812}, 
 {"GEO", "Asia", "Georgia", "2021-03-28", 280301., 365., 403., 3751., 5., 
  7.286, 70265.406, 91.498, 101.023, 940.295, 1.253, 1.826, 1.17, "", "", "", 
  "", "", "", "", "", "", "", "", "", "", "", "", "", "", "", "", "", "", 
  328., "", "", "", 82., 64.81, 3.989175*^6, 65.032, 38.7, 14.864, 10.244, 
  9745.079, 4.2, 496.218, 7.11, 5.3, 55.5, "", 2.6, 73.77, 0.812}, 
 {"GEO", "Asia", "Georgia", "2021-03-29", 280472., 171., 403.143, 3765., 14., 
  7.857, 70308.272, 42.866, 101.059, 943.804, 3.509, 1.97, 1.18, "", "", "", 
  "", "", "", "", "", "", "", "", "", "", "", "", "", "", 4924., 4924., "", 
  "", 328., 0.12, 0.12, "", 82., 64.81, 3.989175*^6, 65.032, 38.7, 14.864, 
  10.244, 9745.079, 4.2, 496.218, 7.11, 5.3, 55.5, "", 2.6, 73.77, 0.812}, 
 {"GEO", "Asia", "Georgia", "2021-03-30", 281145., 673., 423.857, 3773., 8., 
  8.429, 70476.978, 168.707, 106.252, 945.81, 2.005, 2.113, 1.2, "", "", "", 
  "", "", "", "", "", "", "", "", "", "", "", "", "", "", "", "", "", "", 
  488., "", "", "", 122., 64.81, 3.989175*^6, 65.032, 38.7, 14.864, 10.244, 
  9745.079, 4.2, 496.218, 7.11, 5.3, 55.5, "", 2.6, 73.77, 0.812}, 
 {"GEO", "Asia", "Georgia", "2021-03-31", 281761., 616., 447.571, 3778., 5., 
  8., 70631.396, 154.418, 112.196, 947.063, 1.253, 2.005, 1.21, "", "", "", 
  "", "", "", "", "", "", "", "", "", "", "", "", "", "", 7822., 7822., "", 
  "", 648., 0.2, 0.2, "", 162., 64.81, 3.989175*^6, 65.032, 38.7, 14.864, 
  10.244, 9745.079, 4.2, 496.218, 7.11, 5.3, 55.5, "", 2.6, 73.77, 0.812}, 
 {"GEO", "Asia", "Georgia", "2021-04-01", 282260., 499., 461.857, 3785., 7., 
  7.571, 70756.485, 125.089, 115.778, 948.818, 1.755, 1.898, 1.21, "", "", 
  "", "", "", "", "", "", "", "", "", "", "", "", "", "", "", "", "", "", "", 
  710., "", "", "", 178., 64.81, 3.989175*^6, 65.032, 38.7, 14.864, 10.244, 
  9745.079, 4.2, 496.218, 7.11, 5.3, 55.5, "", 2.6, 73.77, 0.812}, 
 {"GEO", "Asia", "Georgia", "2021-04-02", 282789., 529., 477.571, 3798., 13., 
  8.571, 70889.094, 132.609, 119.717, 952.077, 3.259, 2.149, 1.21, "", "", 
  "", "", "", "", "", "", "", 3.443*^6, 863.086, "", "", "", "", "", 
  "tests performed", "", "", "", "", 771., "", "", "", 193., 64.81, 
  3.989175*^6, 65.032, 38.7, 14.864, 10.244, 9745.079, 4.2, 496.218, 7.11, 
  5.3, 55.5, "", 2.6, 73.77, 0.812}, {"GEO", "Asia", "Georgia", "2021-04-03", 
  283369., 580., 490.429, 3804., 6., 8.286, 71034.487, 145.393, 122.94, 
  953.581, 1.504, 2.077, 1.23, "", "", "", "", "", "", "", "", "", "", "", 
  "", "", "", "", "", "tests performed", "", "", "", "", 832., "", "", "", 
  209., 64.81, 3.989175*^6, 65.032, 38.7, 14.864, 10.244, 9745.079, 4.2, 
  496.218, 7.11, 5.3, 55.5, "", 2.6, 73.77, 0.812}, 
 {"GEO", "Asia", "Georgia", "2021-04-04", 283833., 464., 504.571, 3811., 7., 
  8.571, 71150.802, 116.315, 126.485, 955.335, 1.755, 2.149, 1.23, "", "", 
  "", "", "", "", "", "", "", "", "", "", "", "", "", "", "tests performed", 
  "", "", "", "", 893., "", "", "", 224., 64.81, 3.989175*^6, 65.032, 38.7, 
  14.864, 10.244, 9745.079, 4.2, 496.218, 7.11, 5.3, 55.5, "", 2.6, 73.77, 
  0.812}, {"GEO", "Asia", "Georgia", "2021-04-05", 284061., 228., 512.714, 
  3822., 11., 8.143, 71207.957, 57.155, 128.526, 958.093, 2.757, 2.041, 1.25, 
  "", "", "", "", "", "", "", "", "", "", "", "", "", "", "", "", 
  "tests performed", 11603., 11603., "", "", 954., 0.29, 0.29, "", 239., 
  64.81, 3.989175*^6, 65.032, 38.7, 14.864, 10.244, 9745.079, 4.2, 496.218, 
  7.11, 5.3, 55.5, "", 2.6, 73.77, 0.812}, {"GEO", "Asia", "Georgia", 
  "2021-04-06", 284958., 897., 544.714, 3832., 10., 8.429, 71432.815, 
  224.859, 136.548, 960.6, 2.507, 2.113, 1.27, "", "", "", "", "", "", "", 
  "", "", 3.522*^6, 882.889, "", "", "", "", "", "tests performed", "", "", 
  "", "", 1039., "", "", "", 260., 64.81, 3.989175*^6, 65.032, 38.7, 14.864, 
  10.244, 9745.079, 4.2, 496.218, 7.11, 5.3, 55.5, "", 2.6, 73.77, 0.812}, 
 {"GEO", "Asia", "Georgia", "2021-04-07", 285645., 687., 554.857, 3840., 8., 
  8.857, 71605.031, 172.216, 139.091, 962.605, 2.005, 2.22, 1.27, "", "", "", 
  "", "", "", "", "", 28000., 3.55*^6, 889.908, 7.019, "", "", "", "", 
  "tests performed", 15693., 15693., "", "", 1124., 0.39, 0.39, "", 282., 
  64.81, 3.989175*^6, 65.032, 38.7, 14.864, 10.244, 9745.079, 4.2, 496.218, 
  7.11, 5.3, 55.5, "", 2.6, 73.77, 0.812}, {"GEO", "Asia", "Georgia", 
  "2021-04-08", 286406., 761., 592.286, 3849., 9., 9.143, 71795.797, 190.766, 
  148.473, 964.861, 2.256, 2.292, 1.28, "", "", "", "", "", "", "", "", 
  34000., 3.584*^6, 898.431, 8.523, "", "", "", "", "tests performed", "", 
  "", "", "", 1128., "", "", "", 283., 64.81, 3.989175*^6, 65.032, 38.7, 
  14.864, 10.244, 9745.079, 4.2, 496.218, 7.11, 5.3, 55.5, "", 2.6, 73.77, 
  0.812}, {"GEO", "Asia", "Georgia", "2021-04-09", 287183., 777., 627.714, 
  3858., 9., 8.571, 71990.574, 194.777, 157.354, 967.117, 2.256, 2.149, 1.28, 
  "", "", "", "", "", "", "", "", 36000., 3.62*^6, 907.456, 9.024, 25286., 
  6.339, 0.025, 40.3, "tests performed", 17261., 17261., "", "", 1132., 0.43, 
  0.43, "", 284., 64.81, 3.989175*^6, 65.032, 38.7, 14.864, 10.244, 9745.079, 
  4.2, 496.218, 7.11, 5.3, 55.5, "", 2.6, 73.77, 0.812}, 
 {"GEO", "Asia", "Georgia", "2021-04-10", 287689., 506., 617.143, 3869., 11., 
  9.286, 72117.418, 126.843, 154.704, 969.875, 2.757, 2.328, 1.28, "", "", 
  "", "", "", "", "", "", "", "", "", "", 25560., 6.407, 0.024, 41.4, 
  "tests performed", 18287., 18287., "", 1026., 1171., 0.46, 0.46, "", 294., 
  64.81, 3.989175*^6, 65.032, 38.7, 14.864, 10.244, 9745.079, 4.2, 496.218, 
  7.11, 5.3, 55.5, "", 2.6, 73.77, 0.812}, {"GEO", "Asia", "Georgia", 
  "2021-04-11", 288396., 707., 651.857, 3877., 8., 9.429, 72294.647, 177.23, 
  163.407, 971.88, 2.005, 2.364, 1.32, "", "", "", "", "", "", "", "", "", 
  "", "", "", 25833., 6.476, 0.025, 39.6, "tests performed", "", "", "", "", 
  1230., "", "", "", 308., 64.81, 3.989175*^6, 65.032, 38.7, 14.864, 10.244, 
  9745.079, 4.2, 496.218, 7.11, 5.3, 55.5, "", 2.6, 73.77, 0.812}, 
 {"GEO", "Asia", "Georgia", "2021-04-12", 288755., 359., 670.571, 3883., 6., 
  8.714, 72384.641, 89.994, 168.098, 973.384, 1.504, 2.184, 1.35, "", "", "", 
  "", "", "", "", "", "", 3.685*^6, 923.75, "", 26107., 6.544, 0.026, 38.9, 
  "tests performed", 20622., 20622., "", "", 1288., 0.52, 0.52, "", 323., 
  64.81, 3.989175*^6, 65.032, 38.7, 14.864, 10.244, 9745.079, 4.2, 496.218, 
  7.11, 5.3, 55.5, "", 2.6, 73.77, 0.812}, {"GEO", "Asia", "Georgia", 
  "2021-04-13", 290129., 1374., 738.714, 3894., 11., 8.857, 72729.073, 
  344.432, 185.18, 976.142, 2.757, 2.22, 1.38, "", "", "", "", "", "", "", 
  "", 37000., 3.722*^6, 933.025, 9.275, 28571., 7.162, 0.026, 38.7, 
  "tests performed", 22090., 22090., "", 1468., 1206., 0.55, 0.55, "", 302., 
  64.81, 3.989175*^6, 65.032, 38.7, 14.864, 10.244, 9745.079, 4.2, 496.218, 
  7.11, 5.3, 55.5, "", 2.6, 73.77, 0.812}, {"GEO", "Asia", "Georgia", 
  "2021-04-14", 291214., 1085., 795.571, 3901., 7., 8.714, 73001.059, 
  271.986, 199.433, 977.896, 1.755, 2.184, 1.37, "", "", "", "", "", "", "", 
  "", "", "", "", "", 29500., 7.395, 0.027, 37.1, "tests performed", 23493., 
  23493., "", 1403., 1114., 0.59, 0.59, "", 279., 64.81, 3.989175*^6, 65.032, 
  38.7, 14.864, 10.244, 9745.079, 4.2, 496.218, 7.11, 5.3, 55.5, "", 2.6, 
  73.77, 0.812}, {"GEO", "Asia", "Georgia", "2021-04-15", 292244., 1030., 
  834., 3908., 7., 8.429, 73259.258, 258.199, 209.066, 979.651, 1.755, 2.113, 
  1.36, "", "", "", "", "", "", "", "", "", 3.791*^6, 950.322, "", 29571., 
  7.413, 0.028, 35.5, "tests performed", 24917., 24917., "", 1424., 1206., 
  0.62, 0.62, "", 302., 64.81, 3.989175*^6, 65.032, 38.7, 14.864, 10.244, 
  9745.079, 4.2, 496.218, 7.11, 5.3, 55.5, "", 2.6, 73.77, 0.812}, 
 {"GEO", "Asia", "Georgia", "2021-04-16", 293321., 1077., 876.857, 3916., 8., 
  8.286, 73529.239, 269.981, 219.809, 981.657, 2.005, 2.077, 1.34, "", "", 
  "", "", "", "", "", "", 31000., 3.822*^6, 958.093, 7.771, 28857., 7.234, 
  0.03, 32.9, "tests performed", 26427., 26427., "", 1510., 1309., 0.66, 
  0.66, "", 328., 64.81, 3.989175*^6, 65.032, 38.7, 14.864, 10.244, 9745.079, 
  4.2, 496.218, 7.11, 5.3, 55.5, "", 2.6, 73.77, 0.812}, 
 {"GEO", "Asia", "Georgia", "2021-04-17", 294540., 1219., 978.714, 3925., 9., 
  8., 73834.815, 305.577, 245.343, 983.913, 2.256, 2.005, 1.33, "", "", "", 
  "", "", "", "", "", "", "", "", "", 28762., 7.21, 0.034, 29.4, 
  "tests performed", 27654., 27654., "", 1227., 1338., 0.69, 0.69, "", 335., 
  64.81, 3.989175*^6, 65.032, 38.7, 14.864, 10.244, 9745.079, 4.2, 496.218, 
  7.11, 5.3, 55.5, "", 2.6, 73.77, 0.812}, {"GEO", "Asia", "Georgia", 
  "2021-04-18", 295358., 818., 994.571, 3939., 14., 8.857, 74039.87, 205.055, 
  249.318, 987.422, 3.509, 2.22, 1.31, "", "", "", "", "", "", "", "", "", 
  "", "", "", 28667., 7.186, 0.035, 28.8, "tests performed", "", "", "", "", 
  1354., "", "", "", 339., 64.81, 3.989175*^6, 65.032, 38.7, 14.864, 10.244, 
  9745.079, 4.2, 496.218, 7.11, 5.3, 55.5, "", 2.6, 73.77, 0.812}, 
 {"GEO", "Asia", "Georgia", "2021-04-19", 295936., 578., 1025.857, 3949., 
  10., 9.429, 74184.763, 144.892, 257.16, 989.929, 2.507, 2.364, 1.3, "", "", 
  "", "", "", "", "", "", "", 3.885*^6, 973.886, "", 28571., 7.162, 0.036, 
  27.9, "tests performed", 30209., 30209., "", "", 1370., 0.76, 0.76, "", 
  343., 64.81, 3.989175*^6, 65.032, 38.7, 14.864, 10.244, 9745.079, 4.2, 
  496.218, 7.11, 5.3, 55.5, "", 2.6, 73.77, 0.812}, 
 {"GEO", "Asia", "Georgia", "2021-04-20", 297728., 1792., 1085.571, 3959., 
  10., 9.286, 74633.978, 449.216, 272.129, 992.436, 2.507, 2.328, 1.29, "", 
  "", "", "", "", "", "", "", "", "", "", "", 27694., 6.942, 0.039, 25.5, 
  "tests performed", 31019., 31019., "", 810., 1276., 0.78, 0.78, "", 320., 
  64.81, 3.989175*^6, 65.032, 38.7, 14.864, 10.244, 9745.079, 4.2, 496.218, 
  7.11, 5.3, 55.5, "", 2.6, 73.77, 0.812}, {"GEO", "Asia", "Georgia", 
  "2021-04-21", 299038., 1310., 1117.714, 3971., 12., 10., 74962.367, 
  328.389, 280.187, 995.444, 3.008, 2.507, 1.25, "", "", "", "", "", "", "", 
  "", "", 3.94672*^6, 989.357, "", 27174., 6.812, 0.041, 24.3, 
  "tests performed", 31911., 31911., "", 892., 1203., 0.8, 0.8, "", 302., 
  64.81, 3.989175*^6, 65.032, 38.7, 14.864, 10.244, 9745.079, 4.2, 496.218, 
  7.11, 5.3, 55.5, "", 2.6, 73.77, 0.812}, {"GEO", "Asia", "Georgia", 
  "2021-04-22", 300264., 1226., 1145.714, 3981., 10., 10.429, 75269.699, 
  307.332, 287.206, 997.951, 2.507, 2.614, 1.22, "", "", "", "", "", "", "", 
  "", 27995., 3.974715*^6, 996.375, 7.018, 26245., 6.579, 0.044, 22.9, 
  "tests performed", 33337., 33337., "", 1426., 1203., 0.84, 0.84, "", 302., 
  64.81, 3.989175*^6, 65.032, 38.7, 14.864, 10.244, 9745.079, 4.2, 496.218, 
  7.11, 5.3, 55.5, "", 2.6, 73.77, 0.812}, {"GEO", "Asia", "Georgia", 
  "2021-04-23", 301535., 1271., 1173.429, 3992., 11., 10.857, 75588.311, 
  318.612, 294.153, 1000.708, 2.757, 2.722, 1.2, "", "", "", "", "", "", "", 
  "", 28751., 4.003466*^6, 1003.582, 7.207, 25924., 6.499, 0.045, 22.1, 
  "tests performed", 34897., 34897., "", 1560., 1210., 0.87, 0.87, "", 303., 
  64.81, 3.989175*^6, 65.032, 38.7, 14.864, 10.244, 9745.079, 4.2, 496.218, 
  7.11, 5.3, 55.5, "", 2.6, 73.77, 0.812}, {"GEO", "Asia", "Georgia", 
  "2021-04-24", 302785., 1250., 1177.857, 4007., 15., 11.714, 75901.659, 
  313.348, 295.263, 1004.468, 3.76, 2.937, 1.17, "", "", "", "", "", "", "", 
  "", 31958., 4.035424*^6, 1011.594, 8.011, 27489., 6.891, 0.043, 23.3, 
  "tests performed", 36056., 36056., "", 1159., 1200., 0.9, 0.9, "", 301., 
  64.81, 3.989175*^6, 65.032, 38.7, 14.864, 10.244, 9745.079, 4.2, 496.218, 
  7.11, 5.3, 55.5, "", 2.6, 73.77, 0.812}, {"GEO", "Asia", "Georgia", 
  "2021-04-25", 303751., 966., 1199., 4025., 18., 12.286, 76143.814, 242.155, 
  300.563, 1008.981, 4.512, 3.08, 1.15, "", "", "", "", "", "", "", "", "", 
  "", "", "", 26959., 6.758, 0.044, 22.5, "tests performed", "", "", "", "", 
  1402., "", "", "", 351., 64.81, 3.989175*^6, 65.032, 38.7, 14.864, 10.244, 
  9745.079, 4.2, 496.218, 7.11, 5.3, 55.5, "", 2.6, 73.77, 0.812}, 
 {"GEO", "Asia", "Georgia", "2021-04-26", 304272., 521., 1190.857, 4043., 
  18., 13.429, 76274.418, 130.603, 298.522, 1013.493, 4.512, 3.366, 1.14, "", 
  "", "", "", "", "", "", "", "", 4.07*^6, 1020.261, "", 26429., 6.625, 
  0.045, 22.2, "tests performed", 41440., 38553., 2887., "", 1604., 1.04, 
  0.97, 0.07, 402., 64.81, 3.989175*^6, 65.032, 38.7, 14.864, 10.244, 
  9745.079, 4.2, 496.218, 7.11, 5.3, 55.5, "", 2.6, 73.77, 0.812}, 
 {"GEO", "Asia", "Georgia", "2021-04-27", 305850., 1578., 1160.286, 4060., 
  17., 14.429, 76669.988, 395.571, 290.859, 1017.754, 4.262, 3.617, 1.13, "", 
  "", "", "", "", "", "", "", "", "", "", "", 26115., 6.546, 0.044, 22.5, 
  "tests performed", 43717., 40095., 3622., 2277., 1814., 1.1, 1.01, 0.09, 
  455., 64.81, 3.989175*^6, 65.032, 38.7, 14.864, 10.244, 9745.079, 4.2, 
  496.218, 7.11, 5.3, 55.5, "", 2.6, 73.77, 0.812}, 
 {"GEO", "Asia", "Georgia", "2021-04-28", 307401., 1551., 1194.714, 4077., 
  17., 15.143, 77058.79, 388.802, 299.489, 1022.016, 4.262, 3.796, 1.13, "", 
  "", "", "", "", "", "", "", "", "", "", "", 25802., 6.468, 0.046, 21.6, 
  "tests performed", 46198., 41801., 4397., 2481., 2041., 1.16, 1.05, 0.11, 
  512., 64.81, 3.989175*^6, 65.032, 38.7, 14.864, 10.244, 9745.079, 4.2, 
  496.218, 7.11, 5.3, 55.5, "", 2.6, 73.77, 0.812}, 
 {"GEO", "Asia", "Georgia", "2021-04-29", 308834., 1433., 1224.286, 4095., 
  18., 16.286, 77418.012, 359.222, 306.902, 1026.528, 4.512, 4.082, 1.12, "", 
  "", "", "", "", "", "", "", "", 4.156*^6, 1041.819, "", 25898., 6.492, 
  0.047, 21.2, "tests performed", 48786., 43568., 5218., 2588., 2207., 1.22, 
  1.09, 0.13, 553., 64.81, 3.989175*^6, 65.032, 38.7, 14.864, 10.244, 
  9745.079, 4.2, 496.218, 7.11, 5.3, 55.5, "", 2.6, 73.77, 0.812}, 
 {"GEO", "Asia", "Georgia", "2021-04-30", 310310., 1476., 1253.571, 4110., 
  15., 16.857, 77788.014, 370.001, 314.243, 1030.288, 3.76, 4.226, 1.1, "", 
  "", "", "", "", "", "", "", "", "", "", "", 24255., 6.08, 0.052, 19.3, 
  "tests performed", 51402., 45338., 6064., 2616., 2358., 1.29, 1.14, 0.15, 
  591., 64.81, 3.989175*^6, 65.032, 38.7, 14.864, 10.244, 9745.079, 4.2, 
  496.218, 7.11, 5.3, 55.5, "", 2.6, 73.77, 0.812}, 
 {"GEO", "Asia", "Georgia", "2021-05-01", 311457., 1147., 1238.857, 4130., 
  20., 17.571, 78075.542, 287.528, 310.555, 1035.302, 5.014, 4.405, 1.08, "", 
  "", "", "", "", "", "", "", "", "", "", "", 22154., 5.554, 0.056, 17.9, 
  "tests performed", "", "", "", "", 2294., "", "", "", 575., 64.81, 
  3.989175*^6, 65.032, 38.7, 14.864, 10.244, 9745.079, 4.2, 496.218, 7.11, 
  5.3, 55.5, "", 2.6, 73.77, 0.812}, {"GEO", "Asia", "Georgia", "2021-05-02", 
  312445., 988., 1242., 4151., 21., 18., 78323.212, 247.67, 311.343, 
  1040.566, 5.264, 4.512, 1.07, "", "", "", "", "", "", "", "", "", "", "", 
  "", 22148., 5.552, 0.056, 17.8, "tests performed", "", "", "", "", 2011., 
  "", "", "", 504., 64.81, 3.989175*^6, 65.032, 38.7, 14.864, 10.244, 
  9745.079, 4.2, 496.218, 7.11, 5.3, 55.5, "", 2.6, 73.77, 0.812}, 
 {"GEO", "Asia", "Georgia", "2021-05-03", 312954., 509., 1240.286, 4163., 
  12., 17.143, 78450.807, 127.595, 310.913, 1043.574, 3.008, 4.297, 1.06, "", 
  "", "", "", "", "", "", "", "", 4.225*^6, 1059.116, "", 22143., 5.551, 
  0.056, 17.9, "tests performed", "", "", "", "", 1728., "", "", "", 433., 
  64.81, 3.989175*^6, 65.032, 38.7, 14.864, 10.244, 9745.079, 4.2, 496.218, 
  7.11, 5.3, 55.5, "", 2.6, 73.77, 0.812}, {"GEO", "Asia", "Georgia", 
  "2021-05-04", 313742., 788., 1127.429, 4183., 20., 17.571, 78648.342, 
  197.535, 282.622, 1048.588, 5.014, 4.405, 1.06, "", "", "", "", "", "", "", 
  "", 10000., 4.235*^6, 1061.623, 2.507, 19476., 4.882, 0.058, 17.3, 
  "tests performed", "", "", "", "", 1504., "", "", "", 377., 64.81, 
  3.989175*^6, 65.032, 38.7, 14.864, 10.244, 9745.079, 4.2, 496.218, 7.11, 
  5.3, 55.5, "", 2.6, 73.77, 0.812}, {"GEO", "Asia", "Georgia", "2021-05-05", 
  315913., 2171., 1216., 4207., 24., 18.571, 79192.565, 544.223, 304.825, 
  1054.604, 6.016, 4.655, 1.13, "", "", "", "", "", "", "", "", 28000., 
  4.263*^6, 1068.642, 7.019, 19381., 4.858, 0.063, 15.9, "tests performed", 
  54958., 47949., 7009., "", 1251., 1.38, 1.2, 0.18, 314., 64.81, 
  3.989175*^6, 65.032, 38.7, 14.864, 10.244, 9745.079, 4.2, 496.218, 7.11, 
  5.3, 55.5, "", 2.6, 73.77, 0.812}, {"GEO", "Asia", "Georgia", "2021-05-06", 
  317719., 1806., 1269.286, 4227., 20., 18.857, 79645.29, 452.725, 318.183, 
  1059.618, 5.014, 4.727, 1.14, "", "", "", "", "", "", "", "", 28000., 
  4.291*^6, 1075.661, 7.019, 19286., 4.835, 0.066, 15.2, "tests performed", 
  59473., 51600., 7873., 4515., 1527., 1.49, 1.29, 0.2, 383., 64.81, 
  3.989175*^6, 65.032, 38.7, 14.864, 10.244, 9745.079, 4.2, 496.218, 7.11, 
  5.3, 55.5, "", 2.6, 73.77, 0.812}, {"GEO", "Asia", "Georgia", "2021-05-07", 
  319266., 1547., 1279.429, 4245., 18., 19.286, 80033.09, 387.799, 320.725, 
  1064.13, 4.512, 4.835, 1.12, "", "", "", "", "", "", "", "", "", "", "", 
  "", 19714., 4.942, 0.065, 15.4, "tests performed", 63387., 54687., 8700., 
  3914., 1712., 1.59, 1.37, 0.22, 429., 64.81, 3.989175*^6, 65.032, 38.7, 
  14.864, 10.244, 9745.079, 4.2, 496.218, 7.11, 5.3, 55.5, "", 2.6, 73.77, 
  0.812}, {"GEO", "Asia", "Georgia", "2021-05-08", 320830., 1564., 1339., 
  4263., 18., 19., 80425.151, 392.061, 335.658, 1068.642, 4.512, 4.763, 1.09, 
  "", "", "", "", "", "", "", "", "", "", "", "", 20143., 5.049, 0.066, 15., 
  "tests performed", 68045., 58533., 9512., 4658., 2276., 1.71, 1.47, 0.24, 
  571., 64.81, 3.989175*^6, 65.032, 38.7, 14.864, 10.244, 9745.079, 4.2, 
  496.218, 7.11, 5.3, 55.5, "", 2.6, 73.77, 0.812}, 
 {"GEO", "Asia", "Georgia", "2021-05-09", 321919., 1089., 1353.429, 4281., 
  18., 18.571, 80698.139, 272.989, 339.275, 1073.154, 4.512, 4.655, 1.05, "", 
  "", "", "", "", "", "", "", "", "", "", "", 20571., 5.157, 0.066, 15.2, 
  "tests performed", "", "", "", "", 2550., "", "", "", 639., 64.81, 
  3.989175*^6, 65.032, 38.7, 14.864, 10.244, 9745.079, 4.2, 496.218, 7.11, 
  5.3, 55.5, "", 2.6, 73.77, 0.812}, {"GEO", "Asia", "Georgia", "2021-05-10", 
  322468., 549., 1359.143, 4305., 24., 20.286, 80835.762, 137.622, 340.708, 
  1079.171, 6.016, 5.085, 1.02, "", "", "", "", "", "", "", "", "", 4.372*^6, 
  1095.966, "", 21000., 5.264, 0.065, 15.5, "tests performed", 73299., 
  62447., 10852., "", 2823., 1.84, 1.57, 0.27, 708., 64.81, 3.989175*^6, 
  65.032, 38.7, 14.864, 10.244, 9745.079, 4.2, 496.218, 7.11, 5.3, 55.5, "", 
  2.6, 73.77, 0.812}, {"GEO", "Asia", "Georgia", "2021-05-11", 324256., 
  1788., 1502., 4336., 31., 21.857, 81283.975, 448.213, 376.519, 1086.942, 
  7.771, 5.479, 1., "", "", "", "", "", "", "", "", 28000., 4.4*^6, 1102.985, 
  7.019, 23571., 5.909, 0.064, 15.7, "tests performed", 78640., 67136., 
  11504., 5341., 3485., 1.97, 1.68, 0.29, 874., 64.81, 3.989175*^6, 65.032, 
  38.7, 14.864, 10.244, 9745.079, 4.2, 496.218, 7.11, 5.3, 55.5, "", 2.6, 
  73.77, 0.812}, {"GEO", "Asia", "Georgia", "2021-05-12", 325665., 1409., 
  1393.143, 4363., 27., 22.286, 81637.181, 353.206, 349.231, 1093.71, 6.768, 
  5.587, 0.96, "", "", "", "", "", "", "", "", "", "", "", "", 25000., 6.267, 
  0.056, 17.9, "tests performed", 83945., 71570., 12375., 5305., 4141., 2.1, 
  1.79, 0.31, 1038., 64.81, 3.989175*^6, 65.032, 38.7, 14.864, 10.244, 
  9745.079, 4.2, 496.218, 7.11, 5.3, 55.5, "", 2.6, 73.77, 0.812}, 
 {"GEO", "Asia", "Georgia", "2021-05-13", 326441., 776., 1246., 4379., 16., 
  21.714, 81831.707, 194.526, 312.345, 1097.721, 4.011, 5.443, 0.95, "", "", 
  "", "", "", "", "", "", "", 4.476*^6, 1122.037, "", 26429., 6.625, 0.047, 
  21.2, "tests performed", 90427., 77343., 13084., 6482., 4422., 2.27, 1.94, 
  0.33, 1108., 64.81, 3.989175*^6, 65.032, 38.7, 14.864, 10.244, 9745.079, 
  4.2, 496.218, 7.11, 5.3, 55.5, "", 2.6, 73.77, 0.812}, 
 {"GEO", "Asia", "Georgia", "2021-05-14", 327831., 1390., 1223.571, 4397., 
  18., 21.714, 82180.15, 348.443, 306.723, 1102.233, 4.512, 5.443, 0.96, "", 
  "", "", "", "", "", "", "", "", "", "", "", 27679., 6.939, 0.044, 22.6, 
  "tests performed", 94583., 81076., 13507., 4156., 4457., 2.37, 2.03, 0.34, 
  1117., 64.81, 3.989175*^6, 65.032, 38.7, 14.864, 10.244, 9745.079, 4.2, 
  496.218, 7.11, 5.3, 55.5, "", 2.6, 73.77, 0.812}, 
 {"GEO", "Asia", "Georgia", "2021-05-15", 329407., 1576., 1225.286, 4426., 
  29., 23.286, 82575.219, 395.069, 307.153, 1109.503, 7.27, 5.837, 0.97, "", 
  "", "", "", "", "", "", "", "", "", "", "", 28929., 7.252, 0.042, 23.6, 
  "tests performed", 99234., 85286., 13948., 4651., 4456., 2.49, 2.14, 0.35, 
  1117., 64.81, 3.989175*^6, 65.032, 38.7, 14.864, 10.244, 9745.079, 4.2, 
  496.218, 7.11, 5.3, 55.5, "", 2.6, 73.77, 0.812}, 
 {"GEO", "Asia", "Georgia", "2021-05-16", 330375., 968., 1208., 4442., 16., 
  23., 82817.876, 242.657, 302.82, 1113.513, 4.011, 5.766, 0.96, "", "", "", 
  "", "", "", "", "", "", "", "", "", 30179., 7.565, 0.04, 25., 
  "tests performed", "", "", "", "", 4414., "", "", "", 1106., 64.81, 
  3.989175*^6, 65.032, 38.7, 14.864, 10.244, 9745.079, 4.2, 496.218, 7.11, 
  5.3, 55.5, "", 2.6, 73.77, 0.812}, {"GEO", "Asia", "Georgia", "2021-05-17", 
  330879., 504., 1201.571, 4469., 27., 23.429, 82944.218, 126.342, 301.208, 
  1120.282, 6.768, 5.873, 0.94, "", "", "", "", "", "", "", "", "", "", "", 
  "", 31429., 7.879, 0.038, 26.2, "tests performed", 103903., 89260., 14643., 
  "", 4372., 2.6, 2.24, 0.37, 1096., 64.81, 3.989175*^6, 65.032, 38.7, 
  14.864, 10.244, 9745.079, 4.2, 496.218, 7.11, 5.3, 55.5, "", 2.6, 73.77, 
  0.812}, {"GEO", "Asia", "Georgia", "2021-05-18", 332441., 1562., 1169.286, 
  4499., 30., 23.286, 83335.777, 391.56, 293.115, 1127.802, 7.52, 5.837, 
  0.91, "", "", "", "", "", "", "", "", "", 4.621*^6, 1158.385, "", 31571., 
  7.914, 0.037, 27., "tests performed", 108382., 93305., 15077., 4479., 
  4249., 2.72, 2.34, 0.38, 1065., 64.81, 3.989175*^6, 65.032, 38.7, 14.864, 
  10.244, 9745.079, 4.2, 496.218, 7.11, 5.3, 55.5, "", 2.6, 73.77, 0.812}, 
 {"GEO", "Asia", "Georgia", "2021-05-19", 333601., 1160., 1133.714, 4519., 
  20., 22.286, 83626.564, 290.787, 284.198, 1132.816, 5.014, 5.587, 0.89, "", 
  "", "", "", "", "", "", "", "", "", "", "", 30286., 7.592, 0.037, 26.7, 
  "tests performed", 112666., 97153., 15513., 4284., 4103., 2.82, 2.44, 0.39, 
  1029., 64.81, 3.989175*^6, 65.032, 38.7, 14.864, 10.244, 9745.079, 4.2, 
  496.218, 7.11, 5.3, 55.5, "", 2.6, 73.77, 0.812}, 
 {"GEO", "Asia", "Georgia", "2021-05-20", 334705., 1104., 1180.571, 4540., 
  21., 23., 83903.313, 276.749, 295.944, 1138.08, 5.264, 5.766, 0.89, "", "", 
  "", "", "", "", "", "", "", 4.679*^6, 1172.924, "", 29000., 7.27, 0.041, 
  24.6, "tests performed", 117289., 101415., 15874., 4623., 3837., 2.94, 
  2.54, 0.4, 962., 64.81, 3.989175*^6, 65.032, 38.7, 14.864, 10.244, 
  9745.079, 4.2, 496.218, 7.11, 5.3, 55.5, "", 2.6, 73.77, 0.812}, 
 {"GEO", "Asia", "Georgia", "2021-05-21", 335769., 1064., 1134., 4569., 29., 
  24.571, 84170.035, 266.722, 284.269, 1145.35, 7.27, 6.16, 0.88, "", "", "", 
  "", "", "", "", "", "", "", "", "", 27786., 6.965, 0.041, 24.5, 
  "tests performed", 121647., 105500., 16147., 4358., 3866., 3.05, 2.64, 0.4, 
  969., 64.81, 3.989175*^6, 65.032, 38.7, 14.864, 10.244, 9745.079, 4.2, 
  496.218, 7.11, 5.3, 55.5, "", 2.6, 73.77, 0.812}, 
 {"GEO", "Asia", "Georgia", "2021-05-22", 336840., 1071., 1061.857, 4602., 
  33., 25.143, 84438.512, 268.477, 266.185, 1153.622, 8.272, 6.303, 0.87, "", 
  "", "", "", "", "", "", "", "", "", "", "", 26571., 6.661, 0.04, 25., 
  "tests performed", 125718., 109395., 16323., 4071., 3783., 3.15, 2.74, 
  0.41, 948., 64.81, 3.989175*^6, 65.032, 38.7, 14.864, 10.244, 9745.079, 
  4.2, 496.218, 7.11, 5.3, 55.5, "", 2.6, 73.77, 0.812}, 
 {"GEO", "Asia", "Georgia", "2021-05-23", 337573., 733., 1028.286, 4622., 
  20., 25.714, 84622.259, 183.747, 257.769, 1158.636, 5.014, 6.446, 0.87, "", 
  "", "", "", "", "", "", "", "", "", "", "", 25357., 6.356, 0.041, 24.7, 
  "tests performed", "", "", "", "", 3724., "", "", "", 934., 64.81, 
  3.989175*^6, 65.032, 38.7, 14.864, 10.244, 9745.079, 4.2, 496.218, 7.11, 
  5.3, 55.5, "", 2.6, 73.77, 0.812}, {"GEO", "Asia", "Georgia", "2021-05-24", 
  337961., 388., 1011.714, 4639., 17., 24.286, 84719.522, 97.263, 253.615, 
  1162.897, 4.262, 6.088, 0.87, "", "", "", "", "", "", "", "", "", 4.761*^6, 
  1193.48, "", 24143., 6.052, 0.042, 23.9, "tests performed", 129555., 
  113000., 16555., "", 3665., 3.25, 2.83, 0.41, 919., 64.81, 3.989175*^6, 
  65.032, 38.7, 14.864, 10.244, 9745.079, 4.2, 496.218, 7.11, 5.3, 55.5, "", 
  2.6, 73.77, 0.812}, {"GEO", "Asia", "Georgia", "2021-05-25", 339315., 
  1354., 982., 4654., 15., 22.143, 85058.941, 339.419, 246.166, 1166.657, 
  3.76, 5.551, 0.86, "", "", "", "", "", "", "", "", 30000., 4.791*^6, 1201., 
  7.52, 24286., 6.088, 0.04, 24.7, "tests performed", 134218., 117354., 
  16864., 4663., 3691., 3.36, 2.94, 0.42, 925., 64.81, 3.989175*^6, 65.032, 
  38.7, 14.864, 10.244, 9745.079, 4.2, 496.218, 7.11, 5.3, 55.5, "", 2.6, 
  73.77, 0.812}, {"GEO", "Asia", "Georgia", "2021-05-26", 340330., 1015., 
  961.286, 4682., 28., 23.286, 85313.379, 254.439, 240.974, 1173.676, 7.019, 
  5.837, 0.85, "", "", "", "", "", "", "", "", "", "", "", "", 24714., 6.195, 
  0.039, 25.7, "tests performed", 138781., 121263., 17518., 4563., 3731., 
  3.48, 3.04, 0.44, 935., 64.81, 3.989175*^6, 65.032, 38.7, 14.864, 10.244, 
  9745.079, 4.2, 496.218, 7.11, 5.3, 55.5, "", 2.6, 73.77, 0.812}, 
 {"GEO", "Asia", "Georgia", "2021-05-27", 340838., 508., 876.143, 4699., 17., 
  22.714, 85440.724, 127.345, 219.63, 1177.938, 4.262, 5.694, 0.84, "", "", 
  "", "", "", "", "", "", "", 4.855*^6, 1217.044, "", 25143., 6.303, 0.035, 
  28.7, "tests performed", 144993., 125601., 19392., 6212., 3958., 3.63, 
  3.15, 0.49, 992., 64.81, 3.989175*^6, 65.032, 38.7, 14.864, 10.244, 
  9745.079, 4.2, 496.218, 7.11, 5.3, 55.5, "", 2.6, 73.77, 0.812}, 
 {"GEO", "Asia", "Georgia", "2021-05-28", 341894., 1056., 875., 4727., 28., 
  22.571, 85705.44, 264.716, 219.344, 1184.957, 7.019, 5.658, 0.87, "", "", 
  "", "", "", "", "", "", "", "", "", "", 26500., 6.643, 0.033, 30.3, 
  "tests performed", 151095., 130037., 21058., 6102., 4207., 3.79, 3.26, 
  0.53, 1055., "", 3.989175*^6, 65.032, 38.7, 14.864, 10.244, 9745.079, 4.2, 
  496.218, 7.11, 5.3, 55.5, "", 2.6, 73.77, 0.812}, 
 {"GEO", "Asia", "Georgia", "2021-05-29", 342880., 986., 862.857, 4739., 12., 
  19.571, 85952.609, 247.169, 216.3, 1187.965, 3.008, 4.906, 0.89, "", "", 
  "", "", "", "", "", "", "", "", "", "", 27857., 6.983, 0.031, 32.3, 
  "tests performed", 159209., 134602., 24607., 8114., 4784., 3.99, 3.37, 
  0.62, 1199., "", 3.989175*^6, 65.032, 38.7, 14.864, 10.244, 9745.079, 4.2, 
  496.218, 7.11, 5.3, 55.5, "", 2.6, 73.77, 0.812}, 
 {"GEO", "Asia", "Georgia", "2021-05-30", 343603., 723., 861.429, 4757., 18., 
  19.286, 86133.85, 181.24, 215.942, 1192.477, 4.512, 4.835, 0.9, "", "", "", 
  "", "", "", "", "", "", "", "", "", 29214., 7.323, 0.029, 33.9, 
  "tests performed", "", "", "", "", 4925., "", "", "", 1235., "", 
  3.989175*^6, 65.032, 38.7, 14.864, 10.244, 9745.079, 4.2, 496.218, 7.11, 
  5.3, 55.5, "", 2.6, 73.77, 0.812}, {"GEO", "Asia", "Georgia", "2021-05-31", 
  343963., 360., 857.429, 4773., 16., 19.143, 86224.094, 90.244, 214.939, 
  1196.488, 4.011, 4.799, 0.9, "", "", "", "", "", "", "", "", "", 4.975*^6, 
  1247.125, "", 30571., 7.663, 0.028, 35.7, "tests performed", 165015., 
  138914., 26101., "", 5066., 4.14, 3.48, 0.65, 1270., "", 3.989175*^6, 
  65.032, 38.7, 14.864, 10.244, 9745.079, 4.2, 496.218, 7.11, 5.3, 55.5, "", 
  2.6, 73.77, 0.812}, {"GEO", "Asia", "Georgia", "2021-06-01", 345196., 
  1233., 840.143, 4804., 31., 21.429, 86533.18, 309.086, 210.606, 1204.259, 
  7.771, 5.372, 0.89, "", "", "", "", "", "", "", "", "", "", "", "", 32286., 
  8.093, 0.026, 38.4, "tests performed", 174692., 143970., 30722., 9677., 
  5782., 4.38, 3.61, 0.77, 1449., "", 3.989175*^6, 65.032, 38.7, 14.864, 
  10.244, 9745.079, 4.2, 496.218, 7.11, 5.3, 55.5, "", 2.6, 73.77, 0.812}, 
 {"GEO", "Asia", "Georgia", "2021-06-02", 346150., 954., 831.429, 4834., 30., 
  21.714, 86772.328, 239.147, 208.421, 1211.779, 7.52, 5.443, 0.88, "", "", 
  "", "", "", "", "", "", "", 5.059*^6, 1268.182, "", 33714., 8.451, 0.025, 
  40.5, "tests performed", 182909., 149191., 33718., 8217., 6304., 4.59, 
  3.74, 0.85, 1580., "", 3.989175*^6, 65.032, 38.7, 14.864, 10.244, 9745.079, 
  4.2, 496.218, 7.11, 5.3, 55.5, "", 2.6, 73.77, 0.812}, 
 {"GEO", "Asia", "Georgia", "2021-06-03", 346983., 833., 877.857, 4853., 19., 
  22., 86981.143, 208.815, 220.06, 1216.542, 4.763, 5.515, 0.88, "", "", "", 
  "", "", "", "", "", 8000., 5.067*^6, 1270.187, 2.005, 30286., 7.592, 0.029, 
  34.5, "tests performed", 193318., 155538., 37780., 10409., 6904., 4.85, 
  3.9, 0.95, 1731., "", 3.989175*^6, 65.032, 38.7, 14.864, 10.244, 9745.079, 
  4.2, 496.218, 7.11, 5.3, 55.5, "", 2.6, 73.77, 0.812}, 
 {"GEO", "Asia", "Georgia", "2021-06-04", 347762., 779., 838.286, 4876., 23., 
  21.286, 87176.421, 195.278, 210.14, 1222.308, 5.766, 5.336, 0.87, "", "", 
  "", "", "", "", "", "", 30000., 5.097*^6, 1277.708, 7.52, 30286., 7.592, 
  0.028, 36.1, "tests performed", 202758., 161947., 40811., 9440., 7380., 
  5.08, 4.06, 1.02, 1850., "", 3.989175*^6, 65.032, 38.7, 14.864, 10.244, 
  9745.079, 4.2, 496.218, 7.11, 5.3, 55.5, "", 2.6, 73.77, 0.812}, 
 {"GEO", "Asia", "Georgia", "2021-06-05", 348594., 832., 816.286, 4893., 17., 
  22., 87384.986, 208.564, 204.625, 1226.569, 4.262, 5.515, 0.86, "", "", "", 
  "", "", "", "", "", "", "", "", "", "", "", "", "", "", 211728., 167332., 
  44396., 8970., 7503., 5.31, 4.19, 1.11, 1881., "", 3.989175*^6, 65.032, 
  38.7, 14.864, 10.244, 9745.079, 4.2, 496.218, 7.11, 5.3, 55.5, "", 2.6, 
  73.77, 0.812}, {"GEO", "Asia", "Georgia", "2021-06-06", 349098., 504., 
  785., 4910., 17., 21.857, 87511.328, 126.342, 196.783, 1230.831, 4.262, 
  5.479, 0.86, "", "", "", "", "", "", "", "", "", "", "", "", "", "", "", 
  "", "", "", "", "", "", "", "", "", "", "", "", 3.989175*^6, 65.032, 38.7, 
  14.864, 10.244, 9745.079, 4.2, 496.218, 7.11, 5.3, 55.5, "", 2.6, 73.77, 
  0.812}, {"GEO", "Asia", "Georgia", "2021-06-07", 349405., 307., 777.429, 
  4934., 24., 23., 87588.286, 76.958, 194.885, 1236.847, 6.016, 5.766, "", 
  "", "", "", "", "", "", "", "", "", "", "", "", "", "", "", "", "", "", "", 
  "", "", "", "", "", "", "", "", 3.989175*^6, 65.032, 38.7, 14.864, 10.244, 
  9745.079, 4.2, 496.218, 7.11, 5.3, 55.5, "", 2.6, 73.77, 0.812}, 
 {"DEU", "Europe", "Germany", "2020-01-06", "", "", "", "", "", "", "", "", 
  "", "", "", "", "", "", "", "", "", "", "", 38.282, 0.457, "", "", "", "", 
  "", "", "", "", "", "", "", "", "", "", "", "", "", "", 0., 8.3783945*^7, 
  237.016, 46.6, 21.453, 15.957, 45229.245, "", 156.139, 8.31, 28.2, 33.1, 
  "", 8., 81.33, 0.947}, {"DEU", "Europe", "Germany", "2020-01-18", "", "", 
  "", "", "", "", "", "", "", "", "", "", "", "", "", "", "", "", "", 20.148, 
  0.24, "", "", "", "", "", "", "", "", "", "", "", "", "", "", "", "", "", 
  "", 0., 8.3783945*^7, 237.016, 46.6, 21.453, 15.957, 45229.245, "", 
  156.139, 8.31, 28.2, 33.1, "", 8., 81.33, 0.947}, 
 {"DEU", "Europe", "Germany", "2020-01-24", "", "", "", "", "", "", "", "", 
  "", "", "", "", "", "", "", "", "", "", "", 29.215, 0.349, "", "", "", "", 
  "", "", "", "", "", "", "", "", "", "", "", "", "", "", 5.56, 8.3783945*^7, 
  237.016, 46.6, 21.453, 15.957, 45229.245, "", 156.139, 8.31, 28.2, 33.1, 
  "", 8., 81.33, 0.947}, {"DEU", "Europe", "Germany", "2020-01-27", 1., 1., 
  "", "", "", "", 0.012, 0.012, "", "", "", "", "", "", "", "", "", "", "", 
  "", "", "", "", "", "", "", "", "", "", "", "", "", "", "", "", "", "", "", 
  "", 5.56, 8.3783945*^7, 237.016, 46.6, 21.453, 15.957, 45229.245, "", 
  156.139, 8.31, 28.2, 33.1, "", 8., 81.33, 0.947}, 
 {"DEU", "Europe", "Germany", "2020-01-28", 4., 3., "", "", "", "", 0.048, 
  0.036, "", "", "", "", "", "", "", "", "", "", "", "", "", "", "", "", "", 
  "", "", "", "", "", "", "", "", "", "", "", "", "", "", 5.56, 8.3783945*^7, 
  237.016, 46.6, 21.453, 15.957, 45229.245, "", 156.139, 8.31, 28.2, 33.1, 
  "", 8., 81.33, 0.947}, {"DEU", "Europe", "Germany", "2020-01-29", 4., 0., 
  "", "", "", "", 0.048, 0., "", "", "", "", "", "", "", "", "", "", "", "", 
  "", "", "", "", "", "", "", "", "", "", "", "", "", "", "", "", "", "", "", 
  5.56, 8.3783945*^7, 237.016, 46.6, 21.453, 15.957, 45229.245, "", 156.139, 
  8.31, 28.2, 33.1, "", 8., 81.33, 0.947}, {"DEU", "Europe", "Germany", 
  "2020-01-30", 4., 0., "", "", "", "", 0.048, 0., "", "", "", "", "", "", 
  "", "", "", "", "", "", "", "", "", "", "", "", "", "", "", "", "", "", "", 
  "", "", "", "", "", "", 5.56, 8.3783945*^7, 237.016, 46.6, 21.453, 15.957, 
  45229.245, "", 156.139, 8.31, 28.2, 33.1, "", 8., 81.33, 0.947}, 
 {"DEU", "Europe", "Germany", "2020-01-31", 5., 1., "", "", "", "", 0.06, 
  0.012, "", "", "", "", "", "", "", "", "", "", "", "", "", "", "", "", "", 
  "", "", "", "", "", "", "", "", "", "", "", "", "", "", 5.56, 8.3783945*^7, 
  237.016, 46.6, 21.453, 15.957, 45229.245, "", 156.139, 8.31, 28.2, 33.1, 
  "", 8., 81.33, 0.947}, {"DEU", "Europe", "Germany", "2020-02-01", 8., 3., 
  1.143, "", "", 0., 0.095, 0.036, 0.014, "", "", 0., "", "", "", "", "", "", 
  "", "", "", "", "", "", "", "", "", "", "", "", "", "", "", "", "", "", "", 
  "", "", 5.56, 8.3783945*^7, 237.016, 46.6, 21.453, 15.957, 45229.245, "", 
  156.139, 8.31, 28.2, 33.1, "", 8., 81.33, 0.947}, 
 {"DEU", "Europe", "Germany", "2020-02-02", 10., 2., 1.429, "", "", 0., 
  0.119, 0.024, 0.017, "", "", 0., "", "", "", "", "", "", "", 57.423, 0.685, 
  "", "", "", "", "", "", "", "", "", "", "", "", "", "", "", "", "", "", 
  5.56, 8.3783945*^7, 237.016, 46.6, 21.453, 15.957, 45229.245, "", 156.139, 
  8.31, 28.2, 33.1, "", 8., 81.33, 0.947}, {"DEU", "Europe", "Germany", 
  "2020-02-03", 12., 2., 1.571, "", "", 0., 0.143, 0.024, 0.019, "", "", 0., 
  "", "", "", "", "", "", "", "", "", "", "", "", "", "", "", "", "", "", "", 
  "", "", "", "", "", "", "", "", 5.56, 8.3783945*^7, 237.016, 46.6, 21.453, 
  15.957, 45229.245, "", 156.139, 8.31, 28.2, 33.1, "", 8., 81.33, 0.947}, 
 {"DEU", "Europe", "Germany", "2020-02-04", 12., 0., 1.143, "", "", 0., 
  0.143, 0., 0.014, "", "", 0., "", "", "", "", "", "", "", "", "", "", "", 
  "", "", "", "", "", "", "", "", "", "", "", "", "", "", "", "", 5.56, 
  8.3783945*^7, 237.016, 46.6, 21.453, 15.957, 45229.245, "", 156.139, 8.31, 
  28.2, 33.1, "", 8., 81.33, 0.947}, {"DEU", "Europe", "Germany", 
  "2020-02-05", 12., 0., 1.143, "", "", 0., 0.143, 0., 0.014, "", "", 0., "", 
  "", "", "", "", "", "", "", "", "", "", "", "", "", "", "", "", "", "", "", 
  "", "", "", "", "", "", "", 5.56, 8.3783945*^7, 237.016, 46.6, 21.453, 
  15.957, 45229.245, "", 156.139, 8.31, 28.2, 33.1, "", 8., 81.33, 0.947}, 
 {"DEU", "Europe", "Germany", "2020-02-06", 12., 0., 1.143, "", "", 0., 
  0.143, 0., 0.014, "", "", 0., "", "", "", "", "", "", "", "", "", "", "", 
  "", "", "", "", "", "", "", "", "", "", "", "", "", "", "", "", 5.56, 
  8.3783945*^7, 237.016, 46.6, 21.453, 15.957, 45229.245, "", 156.139, 8.31, 
  28.2, 33.1, "", 8., 81.33, 0.947}, {"DEU", "Europe", "Germany", 
  "2020-02-07", 13., 1., 1.143, "", "", 0., 0.155, 0.012, 0.014, "", "", 0., 
  "", "", "", "", "", "", "", "", "", "", "", "", "", "", "", "", "", "", "", 
  "", "", "", "", "", "", "", "", 5.56, 8.3783945*^7, 237.016, 46.6, 21.453, 
  15.957, 45229.245, "", 156.139, 8.31, 28.2, 33.1, "", 8., 81.33, 0.947}, 
 {"DEU", "Europe", "Germany", "2020-02-08", 13., 0., 0.714, "", "", 0., 
  0.155, 0., 0.009, "", "", 0., "", "", "", "", "", "", "", "", "", "", "", 
  "", "", "", "", "", "", "", "", "", "", "", "", "", "", "", "", 5.56, 
  8.3783945*^7, 237.016, 46.6, 21.453, 15.957, 45229.245, "", 156.139, 8.31, 
  28.2, 33.1, "", 8., 81.33, 0.947}, {"DEU", "Europe", "Germany", 
  "2020-02-09", 14., 1., 0.571, "", "", 0., 0.167, 0.012, 0.007, "", "", 0., 
  "", "", "", "", "", "", "", 26.193, 0.313, "", "", "", "", "", "", "", "", 
  "", "", "", "", "", "", "", "", "", "", 5.56, 8.3783945*^7, 237.016, 46.6, 
  21.453, 15.957, 45229.245, "", 156.139, 8.31, 28.2, 33.1, "", 8., 81.33, 
  0.947}, {"DEU", "Europe", "Germany", "2020-02-10", 14., 0., 0.286, "", "", 
  0., 0.167, 0., 0.003, "", "", 0., "", "", "", "", "", "", "", "", "", "", 
  "", "", "", "", "", "", "", "", "", "", "", "", "", "", "", "", "", 5.56, 
  8.3783945*^7, 237.016, 46.6, 21.453, 15.957, 45229.245, "", 156.139, 8.31, 
  28.2, 33.1, "", 8., 81.33, 0.947}, {"DEU", "Europe", "Germany", 
  "2020-02-11", 16., 2., 0.571, "", "", 0., 0.191, 0.024, 0.007, "", "", 0., 
  "", "", "", "", "", "", "", "", "", "", "", "", "", "", "", "", "", "", "", 
  "", "", "", "", "", "", "", "", 5.56, 8.3783945*^7, 237.016, 46.6, 21.453, 
  15.957, 45229.245, "", 156.139, 8.31, 28.2, 33.1, "", 8., 81.33, 0.947}, 
 {"DEU", "Europe", "Germany", "2020-02-12", 16., 0., 0.571, "", "", 0., 
  0.191, 0., 0.007, "", "", 0., "", "", "", "", "", "", "", "", "", "", "", 
  "", "", "", "", "", "", "", "", "", "", "", "", "", "", "", "", 11.11, 
  8.3783945*^7, 237.016, 46.6, 21.453, 15.957, 45229.245, "", 156.139, 8.31, 
  28.2, 33.1, "", 8., 81.33, 0.947}, {"DEU", "Europe", "Germany", 
  "2020-02-13", 16., 0., 0.571, "", "", 0., 0.191, 0., 0.007, "", "", 0., "", 
  "", "", "", "", "", "", "", "", "", "", "", "", "", "", "", "", "", "", "", 
  "", "", "", "", "", "", "", 11.11, 8.3783945*^7, 237.016, 46.6, 21.453, 
  15.957, 45229.245, "", 156.139, 8.31, 28.2, 33.1, "", 8., 81.33, 0.947}, 
 {"DEU", "Europe", "Germany", "2020-02-14", 16., 0., 0.429, "", "", 0., 
  0.191, 0., 0.005, "", "", 0., "", "", "", "", "", "", "", "", "", "", "", 
  "", "", "", "", "", "", "", "", "", "", "", "", "", "", "", "", 11.11, 
  8.3783945*^7, 237.016, 46.6, 21.453, 15.957, 45229.245, "", 156.139, 8.31, 
  28.2, 33.1, "", 8., 81.33, 0.947}, {"DEU", "Europe", "Germany", 
  "2020-02-15", 16., 0., 0.429, "", "", 0., 0.191, 0., 0.005, "", "", 0., "", 
  "", "", "", "", "", "", 37.275, 0.445, "", "", "", "", "", "", "", "", "", 
  "", "", "", "", "", "", "", "", "", 11.11, 8.3783945*^7, 237.016, 46.6, 
  21.453, 15.957, 45229.245, "", 156.139, 8.31, 28.2, 33.1, "", 8., 81.33, 
  0.947}, {"DEU", "Europe", "Germany", "2020-02-16", 16., 0., 0.286, "", "", 
  0., 0.191, 0., 0.003, "", "", 0., "", "", "", "", "", "", "", "", "", "", 
  "", "", "", "", "", "", "", "", "", "", "", "", "", "", "", "", "", 11.11, 
  8.3783945*^7, 237.016, 46.6, 21.453, 15.957, 45229.245, "", 156.139, 8.31, 
  28.2, 33.1, "", 8., 81.33, 0.947}, {"DEU", "Europe", "Germany", 
  "2020-02-17", 16., 0., 0.286, "", "", 0., 0.191, 0., 0.003, "", "", 0., "", 
  "", "", "", "", "", "", "", "", "", "", "", "", "", "", "", "", "", "", "", 
  "", "", "", "", "", "", "", 11.11, 8.3783945*^7, 237.016, 46.6, 21.453, 
  15.957, 45229.245, "", 156.139, 8.31, 28.2, 33.1, "", 8., 81.33, 0.947}, 
 {"DEU", "Europe", "Germany", "2020-02-18", 16., 0., 0., "", "", 0., 0.191, 
  0., 0., "", "", 0., "", "", "", "", "", "", "", "", "", "", "", "", "", "", 
  "", "", "", "", "", "", "", "", "", "", "", "", "", 11.11, 8.3783945*^7, 
  237.016, 46.6, 21.453, 15.957, 45229.245, "", 156.139, 8.31, 28.2, 33.1, 
  "", 8., 81.33, 0.947}, {"DEU", "Europe", "Germany", "2020-02-19", 16., 0., 
  0., "", "", 0., 0.191, 0., 0., "", "", 0., "", "", "", "", "", "", "", "", 
  "", "", "", "", "", "", "", "", "", "", "", "", "", "", "", "", "", "", "", 
  11.11, 8.3783945*^7, 237.016, 46.6, 21.453, 15.957, 45229.245, "", 156.139, 
  8.31, 28.2, 33.1, "", 8., 81.33, 0.947}, {"DEU", "Europe", "Germany", 
  "2020-02-20", 16., 0., 0., "", "", 0., 0.191, 0., 0., "", "", 0., "", "", 
  "", "", "", "", "", "", "", "", "", "", "", "", "", "", "", "", "", "", "", 
  "", "", "", "", "", "", 11.11, 8.3783945*^7, 237.016, 46.6, 21.453, 15.957, 
  45229.245, "", 156.139, 8.31, 28.2, 33.1, "", 8., 81.33, 0.947}, 
 {"DEU", "Europe", "Germany", "2020-02-21", 16., 0., 0., "", "", 0., 0.191, 
  0., 0., "", "", 0., "", "", "", "", "", "", "", "", "", "", "", "", "", "", 
  "", "", "", "", "", "", "", "", "", "", "", "", "", 11.11, 8.3783945*^7, 
  237.016, 46.6, 21.453, 15.957, 45229.245, "", 156.139, 8.31, 28.2, 33.1, 
  "", 8., 81.33, 0.947}, {"DEU", "Europe", "Germany", "2020-02-22", 16., 0., 
  0., "", "", 0., 0.191, 0., 0., "", "", 0., "", "", "", "", "", "", "", "", 
  "", "", "", "", "", "", "", "", "", "", "", "", "", "", "", "", "", "", "", 
  11.11, 8.3783945*^7, 237.016, 46.6, 21.453, 15.957, 45229.245, "", 156.139, 
  8.31, 28.2, 33.1, "", 8., 81.33, 0.947}, {"DEU", "Europe", "Germany", 
  "2020-02-23", 16., 0., 0., "", "", 0., 0.191, 0., 0., "", "", 0., "", "", 
  "", "", "", "", "", 60.445, 0.721, "", "", "", "", "", "", "", "", "", "", 
  "", "", "", "", "", "", "", "", 11.11, 8.3783945*^7, 237.016, 46.6, 21.453, 
  15.957, 45229.245, "", 156.139, 8.31, 28.2, 33.1, "", 8., 81.33, 0.947}, 
 {"DEU", "Europe", "Germany", "2020-02-24", 16., 0., 0., "", "", 0., 0.191, 
  0., 0., "", "", 0., "", "", "", "", "", "", "", "", "", "", "", "", "", "", 
  "", "", "", "", "", "", "", "", "", "", "", "", "", 11.11, 8.3783945*^7, 
  237.016, 46.6, 21.453, 15.957, 45229.245, "", 156.139, 8.31, 28.2, 33.1, 
  "", 8., 81.33, 0.947}, {"DEU", "Europe", "Germany", "2020-02-25", 17., 1., 
  0.143, "", "", 0., 0.203, 0.012, 0.002, "", "", 0., "", "", "", "", "", "", 
  "", "", "", "", "", "", "", "", "", "", "", "", "", "", "", "", "", "", "", 
  "", "", 11.11, 8.3783945*^7, 237.016, 46.6, 21.453, 15.957, 45229.245, "", 
  156.139, 8.31, 28.2, 33.1, "", 8., 81.33, 0.947}, 
 {"DEU", "Europe", "Germany", "2020-02-26", 27., 10., 1.571, "", "", 0., 
  0.322, 0.119, 0.019, "", "", 0., "", "", "", "", "", "", "", "", "", "", 
  "", "", "", "", "", "", "", "", "", "", "", "", "", "", "", "", "", 16.67, 
  8.3783945*^7, 237.016, 46.6, 21.453, 15.957, 45229.245, "", 156.139, 8.31, 
  28.2, 33.1, "", 8., 81.33, 0.947}, {"DEU", "Europe", "Germany", 
  "2020-02-27", 46., 19., 4.286, "", "", 0., 0.549, 0.227, 0.051, "", "", 0., 
  "", "", "", "", "", "", "", "", "", "", "", "", "", "", "", "", "", "", "", 
  "", "", "", "", "", "", "", "", 16.67, 8.3783945*^7, 237.016, 46.6, 21.453, 
  15.957, 45229.245, "", 156.139, 8.31, 28.2, 33.1, "", 8., 81.33, 0.947}, 
 {"DEU", "Europe", "Germany", "2020-02-28", 48., 2., 4.571, "", "", 0., 
  0.573, 0.024, 0.055, "", "", 0., "", "", "", "", "", "", "", "", "", "", 
  "", "", "", "", "", "", "", "", "", "", "", "", "", "", "", "", "", 19.44, 
  8.3783945*^7, 237.016, 46.6, 21.453, 15.957, 45229.245, "", 156.139, 8.31, 
  28.2, 33.1, "", 8., 81.33, 0.947}, {"DEU", "Europe", "Germany", 
  "2020-02-29", 79., 31., 9., "", "", 0., 0.943, 0.37, 0.107, "", "", 0., "", 
  "", "", "", "", "", "", "", "", "", "", "", "", "", "", "", "", "", "", "", 
  "", "", "", "", "", "", "", 25., 8.3783945*^7, 237.016, 46.6, 21.453, 
  15.957, 45229.245, "", 156.139, 8.31, 28.2, 33.1, "", 8., 81.33, 0.947}, 
 {"DEU", "Europe", "Germany", "2020-03-01", 130., 51., 16.286, "", "", 0., 
  1.552, 0.609, 0.194, "", "", 0., "", "", "", "", "", "", "", 183.351, 
  2.188, "", "", "", "", "", "", "", "", "", "", "", "", "", "", "", "", "", 
  "", 25., 8.3783945*^7, 237.016, 46.6, 21.453, 15.957, 45229.245, "", 
  156.139, 8.31, 28.2, 33.1, "", 8., 81.33, 0.947}, 
 {"DEU", "Europe", "Germany", "2020-03-02", 159., 29., 20.429, "", "", 0., 
  1.898, 0.346, 0.244, "", "", 0., 2.99, "", "", "", "", "", "", "", "", "", 
  "", "", "", "", "", "", "", "", "", "", "", "", "", "", "", "", "", 25., 
  8.3783945*^7, 237.016, 46.6, 21.453, 15.957, 45229.245, "", 156.139, 8.31, 
  28.2, 33.1, "", 8., 81.33, 0.947}, {"DEU", "Europe", "Germany", 
  "2020-03-03", 196., 37., 25.571, "", "", 0., 2.339, 0.442, 0.305, "", "", 
  0., 3.02, "", "", "", "", "", "", "", "", "", "", "", "", "", "", "", "", 
  "", "", "", "", "", "", "", "", "", "", 25., 8.3783945*^7, 237.016, 46.6, 
  21.453, 15.957, 45229.245, "", 156.139, 8.31, 28.2, 33.1, "", 8., 81.33, 
  0.947}, {"DEU", "Europe", "Germany", "2020-03-04", 262., 66., 33.571, "", 
  "", 0., 3.127, 0.788, 0.401, "", "", 0., 3.07, "", "", "", "", "", "", "", 
  "", "", "", "", "", "", "", "", "", "", "", "", "", "", "", "", "", "", "", 
  25., 8.3783945*^7, 237.016, 46.6, 21.453, 15.957, 45229.245, "", 156.139, 
  8.31, 28.2, 33.1, "", 8., 81.33, 0.947}, {"DEU", "Europe", "Germany", 
  "2020-03-05", 482., 220., 62.286, "", "", 0., 5.753, 2.626, 0.743, "", "", 
  0., 3.12, "", "", "", "", "", "", "", "", "", "", "", "", "", "", "", "", 
  "", "", "", "", "", "", "", "", "", "", 25., 8.3783945*^7, 237.016, 46.6, 
  21.453, 15.957, 45229.245, "", 156.139, 8.31, 28.2, 33.1, "", 8., 81.33, 
  0.947}, {"DEU", "Europe", "Germany", "2020-03-06", 670., 188., 88.857, "", 
  "", 0., 7.997, 2.244, 1.061, "", "", 0., 3.04, "", "", "", "", "", "", "", 
  "", "", "", "", "", "", "", "", "", "", "", "", "", "", "", "", "", "", "", 
  25., 8.3783945*^7, 237.016, 46.6, 21.453, 15.957, 45229.245, "", 156.139, 
  8.31, 28.2, 33.1, "", 8., 81.33, 0.947}, {"DEU", "Europe", "Germany", 
  "2020-03-07", 799., 129., 102.857, "", "", 0., 9.536, 1.54, 1.228, "", "", 
  0., 3., "", "", "", "", "", "", "", "", "", "", "", "", "", "", "", "", "", 
  "", "", "", "", "", "", "", "", "", 25., 8.3783945*^7, 237.016, 46.6, 
  21.453, 15.957, 45229.245, "", 156.139, 8.31, 28.2, 33.1, "", 8., 81.33, 
  0.947}, {"DEU", "Europe", "Germany", "2020-03-08", 1040., 241., 130., "", 
  "", 0., 12.413, 2.876, 1.552, "", "", 0., 2.98, "", "", "", "", "", "", 
  339.501, 4.052, "", "", "", "", "", "", "", "", "", "", "", "", "", "", "", 
  "", "", "", 25., 8.3783945*^7, 237.016, 46.6, 21.453, 15.957, 45229.245, 
  "", 156.139, 8.31, 28.2, 33.1, "", 8., 81.33, 0.947}, 
 {"DEU", "Europe", "Germany", "2020-03-09", 1176., 136., 145.286, 2., 2., 
  0.286, 14.036, 1.623, 1.734, 0.024, 0.024, 0.003, 2.95, "", "", "", "", "", 
  "", "", "", "", "", "", "", "", "", "", "", "", "", "", "", "", "", "", "", 
  "", "", 28.7, 8.3783945*^7, 237.016, 46.6, 21.453, 15.957, 45229.245, "", 
  156.139, 8.31, 28.2, 33.1, "", 8., 81.33, 0.947}, 
 {"DEU", "Europe", "Germany", "2020-03-10", 1457., 281., 180.143, 2., 0., 
  0.286, 17.39, 3.354, 2.15, 0.024, 0., 0.003, 2.96, "", "", "", "", "", "", 
  "", "", "", "", "", "", "", "", "", "", "", "", "", "", "", "", "", "", "", 
  "", 32.87, 8.3783945*^7, 237.016, 46.6, 21.453, 15.957, 45229.245, "", 
  156.139, 8.31, 28.2, 33.1, "", 8., 81.33, 0.947}, 
 {"DEU", "Europe", "Germany", "2020-03-11", 1908., 451., 235.143, 3., 1., 
  0.429, 22.773, 5.383, 2.807, 0.036, 0.012, 0.005, 2.96, "", "", "", "", "", 
  "", "", "", "", "", "", "", "", "", "", "", "", "", "", "", "", "", "", "", 
  "", "", 32.87, 8.3783945*^7, 237.016, 46.6, 21.453, 15.957, 45229.245, "", 
  156.139, 8.31, 28.2, 33.1, "", 8., 81.33, 0.947}, 
 {"DEU", "Europe", "Germany", "2020-03-12", 2078., 170., 228., 3., 0., 0.429, 
  24.802, 2.029, 2.721, 0.036, 0., 0.005, 2.96, "", "", "", "", "", "", "", 
  "", "", "", "", "", "", "", "", "", "", "", "", "", "", "", "", "", "", "", 
  32.87, 8.3783945*^7, 237.016, 46.6, 21.453, 15.957, 45229.245, "", 156.139, 
  8.31, 28.2, 33.1, "", 8., 81.33, 0.947}, {"DEU", "Europe", "Germany", 
  "2020-03-13", 3675., 1597., 429.286, 7., 4., 1., 43.863, 19.061, 5.124, 
  0.084, 0.048, 0.012, 3.04, "", "", "", "", "", "", "", "", "", "", "", "", 
  "", "", "", "", "", "", "", "", "", "", "", "", "", "", 32.87, 
  8.3783945*^7, 237.016, 46.6, 21.453, 15.957, 45229.245, "", 156.139, 8.31, 
  28.2, 33.1, "", 8., 81.33, 0.947}, {"DEU", "Europe", "Germany", 
  "2020-03-14", 4585., 910., 540.857, 9., 2., 1.286, 54.724, 10.861, 6.455, 
  0.107, 0.024, 0.015, 2.97, "", "", "", "", "", "", "", "", "", "", "", "", 
  "", "", "", "", "", "", "", "", "", "", "", "", "", "", 32.87, 
  8.3783945*^7, 237.016, 46.6, 21.453, 15.957, 45229.245, "", 156.139, 8.31, 
  28.2, 33.1, "", 8., 81.33, 0.947}, {"DEU", "Europe", "Germany", 
  "2020-03-15", 5795., 1210., 679.286, 11., 2., 1.571, 69.166, 14.442, 8.108, 
  0.131, 0.024, 0.019, 2.89, "", "", "", "", "", "", 931.865, 11.122, "", 
  129291., 1.543, "", "", "", 0.058, 17.2, "tests performed", "", "", "", "", 
  "", "", "", "", "", 32.87, 8.3783945*^7, 237.016, 46.6, 21.453, 15.957, 
  45229.245, "", 156.139, 8.31, 28.2, 33.1, "", 8., 81.33, 0.947}, 
 {"DEU", "Europe", "Germany", "2020-03-16", 7272., 1477., 870.857, 17., 6., 
  2.143, 86.795, 17.629, 10.394, 0.203, 0.072, 0.026, 2.81, "", "", "", "", 
  "", "", "", "", "", "", "", "", "", "", "", "", "tests performed", "", "", 
  "", "", "", "", "", "", "", 42.13, 8.3783945*^7, 237.016, 46.6, 21.453, 
  15.957, 45229.245, "", 156.139, 8.31, 28.2, 33.1, "", 8., 81.33, 0.947}, 
 {"DEU", "Europe", "Germany", "2020-03-17", 9257., 1985., 1114.286, 24., 7., 
  3.143, 110.487, 23.692, 13.3, 0.286, 0.084, 0.038, 2.72, "", "", "", "", 
  "", "", "", "", "", "", "", "", "", "", "", "", "tests performed", "", "", 
  "", "", "", "", "", "", "", 42.13, 8.3783945*^7, 237.016, 46.6, 21.453, 
  15.957, 45229.245, "", 156.139, 8.31, 28.2, 33.1, "", 8., 81.33, 0.947}, 
 {"DEU", "Europe", "Germany", "2020-03-18", 12327., 3070., 1488.429, 28., 4., 
  3.571, 147.128, 36.642, 17.765, 0.334, 0.048, 0.043, 2.61, "", "", "", "", 
  "", "", "", "", "", "", "", "", "", "", "", "", "tests performed", "", "", 
  "", "", "", "", "", "", "", 52.31, 8.3783945*^7, 237.016, 46.6, 21.453, 
  15.957, 45229.245, "", 156.139, 8.31, 28.2, 33.1, "", 8., 81.33, 0.947}, 
 {"DEU", "Europe", "Germany", "2020-03-19", 15320., 2993., 1891.714, 44., 
  16., 5.857, 182.851, 35.723, 22.578, 0.525, 0.191, 0.07, 2.47, "", "", "", 
  "", "", "", "", "", "", "", "", "", "", "", "", "", "tests performed", "", 
  "", "", "", "", "", "", "", "", 55.09, 8.3783945*^7, 237.016, 46.6, 21.453, 
  15.957, 45229.245, "", 156.139, 8.31, 28.2, 33.1, "", 8., 81.33, 0.947}, 
 {"DEU", "Europe", "Germany", "2020-03-20", 19848., 4528., 2310.429, 67., 
  23., 8.571, 236.895, 54.044, 27.576, 0.8, 0.275, 0.102, 2.35, 200., 2.387, 
  "", "", "", "", "", "", "", "", "", "", "", "", "", "", "tests performed", 
  "", "", "", "", "", "", "", "", "", 57.87, 8.3783945*^7, 237.016, 46.6, 
  21.453, 15.957, 45229.245, "", 156.139, 8.31, 28.2, 33.1, "", 8., 81.33, 
  0.947}, {"DEU", "Europe", "Germany", "2020-03-21", 22213., 2365., 2518.286, 
  84., 17., 10.714, 265.122, 28.227, 30.057, 1.003, 0.203, 0.128, 2.24, 308., 
  3.676, "", "", "", "", "", "", "", "", "", "", "", "", "", "", 
  "tests performed", "", "", "", "", "", "", "", "", "", 68.06, 8.3783945*^7, 
  237.016, 46.6, 21.453, 15.957, 45229.245, "", 156.139, 8.31, 28.2, 33.1, 
  "", 8., 81.33, 0.947}, {"DEU", "Europe", "Germany", "2020-03-22", 24873., 
  2660., 2725.429, 94., 10., 11.857, 296.871, 31.748, 32.529, 1.122, 0.119, 
  0.142, 2.15, 364., 4.345, "", "", "", "", 2358.374, 28.148, "", 503825., 
  6.013, "", 53505., 0.639, 0.069, 14.5, "tests performed", "", "", "", "", 
  "", "", "", "", "", 76.85, 8.3783945*^7, 237.016, 46.6, 21.453, 15.957, 
  45229.245, "", 156.139, 8.31, 28.2, 33.1, "", 8., 81.33, 0.947}, 
 {"DEU", "Europe", "Germany", "2020-03-23", 29056., 4183., 3112., 123., 29., 
  15.143, 346.797, 49.926, 37.143, 1.468, 0.346, 0.181, 2.07, 451., 5.383, 
  "", "", "", "", "", "", "", "", "", "", 53567., 0.639, "", "", 
  "tests performed", "", "", "", "", "", "", "", "", "", 76.85, 8.3783945*^7, 
  237.016, 46.6, 21.453, 15.957, 45229.245, "", 156.139, 8.31, 28.2, 33.1, 
  "", 8., 81.33, 0.947}, {"DEU", "Europe", "Germany", "2020-03-24", 32986., 
  3930., 3389.857, 157., 34., 19., 393.703, 46.906, 40.46, 1.874, 0.406, 
  0.227, 1.97, 616., 7.352, "", "", "", "", "", "", "", "", "", "", 53630., 
  0.64, "", "", "tests performed", "", "", "", "", "", "", "", "", "", 76.85, 
  8.3783945*^7, 237.016, 46.6, 21.453, 15.957, 45229.245, "", 156.139, 8.31, 
  28.2, 33.1, "", 8., 81.33, 0.947}, {"DEU", "Europe", "Germany", 
  "2020-03-25", 37323., 4337., 3570.857, 206., 49., 25.429, 445.467, 51.764, 
  42.62, 2.459, 0.585, 0.304, 1.88, 789., 9.417, "", "", "", "", "", "", "", 
  "", "", "", 53693., 0.641, "", "", "tests performed", "", "", "", "", "", 
  "", "", "", "", 76.85, 8.3783945*^7, 237.016, 46.6, 21.453, 15.957, 
  45229.245, "", 156.139, 8.31, 28.2, 33.1, "", 8., 81.33, 0.947}, 
 {"DEU", "Europe", "Germany", "2020-03-26", 43938., 6615., 4088.286, 267., 
  61., 31.857, 524.42, 78.953, 48.796, 3.187, 0.728, 0.38, 1.8, 824., 9.835, 
  "", "", "", "", "", "", "", "", "", "", 53755., 0.642, "", "", 
  "tests performed", "", "", "", "", "", "", "", "", "", 76.85, 8.3783945*^7, 
  237.016, 46.6, 21.453, 15.957, 45229.245, "", 156.139, 8.31, 28.2, 33.1, 
  "", 8., 81.33, 0.947}, {"DEU", "Europe", "Germany", "2020-03-27", 50871., 
  6933., 4431.857, 342., 75., 39.286, 607.169, 82.749, 52.896, 4.082, 0.895, 
  0.469, 1.71, 905., 10.802, "", "", "", "", "", "", "", "", "", "", 53818., 
  0.642, "", "", "tests performed", "", "", "", "", "", "", "", "", "", 
  76.85, 8.3783945*^7, 237.016, 46.6, 21.453, 15.957, 45229.245, "", 156.139, 
  8.31, 28.2, 33.1, "", 8., 81.33, 0.947}, {"DEU", "Europe", "Germany", 
  "2020-03-28", 57695., 6824., 5068.857, 433., 91., 49.857, 688.616, 81.448, 
  60.499, 5.168, 1.086, 0.595, 1.65, 1001., 11.947, "", "", "", "", "", "", 
  "", "", "", "", 53880., 0.643, "", "", "tests performed", "", "", "", "", 
  "", "", "", "", "", 76.85, 8.3783945*^7, 237.016, 46.6, 21.453, 15.957, 
  45229.245, "", 156.139, 8.31, 28.2, 33.1, "", 8., 81.33, 0.947}, 
 {"DEU", "Europe", "Germany", "2020-03-29", 62095., 4400., 5317.429, 533., 
  100., 62.714, 741.132, 52.516, 63.466, 6.362, 1.194, 0.749, 1.57, 1063., 
  12.687, "", "", "", "", 4503.175, 53.747, "", 881424., 10.52, "", 53943., 
  0.644, 0.088, 11.4, "tests performed", "", "", "", "", "", "", "", "", "", 
  76.85, 8.3783945*^7, 237.016, 46.6, 21.453, 15.957, 45229.245, "", 156.139, 
  8.31, 28.2, 33.1, "", 8., 81.33, 0.947}, {"DEU", "Europe", "Germany", 
  "2020-03-30", 66885., 4790., 5404.143, 645., 112., 74.571, 798.303, 57.171, 
  64.501, 7.698, 1.337, 0.89, 1.49, 1203., 14.358, "", "", "", "", "", "", 
  "", "", "", "", 54760., 0.654, "", "", "tests performed", "", "", "", "", 
  "", "", "", "", "", 76.85, 8.3783945*^7, 237.016, 46.6, 21.453, 15.957, 
  45229.245, "", 156.139, 8.31, 28.2, 33.1, "", 8., 81.33, 0.947}, 
 {"DEU", "Europe", "Germany", "2020-03-31", 71808., 4923., 5546., 775., 130., 
  88.286, 857.062, 58.758, 66.194, 9.25, 1.552, 1.054, 1.41, 1550., 18.5, "", 
  "", "", "", "", "", "", "", "", "", 55577., 0.663, "", "", 
  "tests performed", "", "", "", "", "", "", "", "", "", 76.85, 8.3783945*^7, 
  237.016, 46.6, 21.453, 15.957, 45229.245, "", 156.139, 8.31, 28.2, 33.1, 
  "", 8., 81.33, 0.947}, {"DEU", "Europe", "Germany", "2020-04-01", 77872., 
  6064., 5792.714, 920., 145., 102., 929.438, 72.377, 69.139, 10.981, 1.731, 
  1.217, 1.33, 1784., 21.293, "", "", "", "", "", "", "", "", "", "", 56395., 
  0.673, "", "", "tests performed", "", "", "", "", "", "", "", "", "", 
  76.85, 8.3783945*^7, 237.016, 46.6, 21.453, 15.957, 45229.245, "", 156.139, 
  8.31, 28.2, 33.1, "", 8., 81.33, 0.947}, {"DEU", "Europe", "Germany", 
  "2020-04-02", 84794., 6922., 5836.571, 1107., 187., 120., 1012.055, 82.617, 
  69.662, 13.213, 2.232, 1.432, 1.26, 2102., 25.088, "", "", "", "", "", "", 
  "", "", "", "", 57212., 0.683, "", "", "tests performed", "", "", "", "", 
  "", "", "", "", "", 76.85, 8.3783945*^7, 237.016, 46.6, 21.453, 15.957, 
  45229.245, "", 156.139, 8.31, 28.2, 33.1, "", 8., 81.33, 0.947}, 
 {"DEU", "Europe", "Germany", "2020-04-03", 91159., 6365., 5755.429, 1275., 
  168., 133.286, 1088.025, 75.969, 68.694, 15.218, 2.005, 1.591, 1.2, 2361., 
  28.18, "", "", "", "", "", "", "", "", "", "", 58029., 0.693, "", "", 
  "tests performed", "", "", "", "", "", "", "", "", "", 76.85, 8.3783945*^7, 
  237.016, 46.6, 21.453, 15.957, 45229.245, "", 156.139, 8.31, 28.2, 33.1, 
  "", 8., 81.33, 0.947}, {"DEU", "Europe", "Germany", "2020-04-04", 96092., 
  4933., 5485.286, 1444., 169., 144.429, 1146.902, 58.878, 65.469, 17.235, 
  2.017, 1.724, 1.15, 2471., 29.493, "", "", "", "", "", "", "", "", "", "", 
  58846., 0.702, "", "", "tests performed", "", "", "", "", "", "", "", "", 
  "", 76.85, 8.3783945*^7, 237.016, 46.6, 21.453, 15.957, 45229.245, "", 
  156.139, 8.31, 28.2, 33.1, "", 8., 81.33, 0.947}, 
 {"DEU", "Europe", "Germany", "2020-04-05", 100123., 4031., 5432.571, 1584., 
  140., 150.143, 1195.014, 48.112, 64.84, 18.906, 1.671, 1.792, 1.11, 2528., 
  30.173, "", "", "", "", 4187.852, 49.984, "", 1.29907*^6, 15.505, "", 
  59664., 0.712, 0.09, 11.1, "tests performed", "", "", "", "", "", "", "", 
  "", "", 76.85, 8.3783945*^7, 237.016, 46.6, 21.453, 15.957, 45229.245, "", 
  156.139, 8.31, 28.2, 33.1, "", 8., 81.33, 0.947}, 
 {"DEU", "Europe", "Germany", "2020-04-06", 103374., 3251., 5212.714, 1810., 
  226., 166.429, 1233.816, 38.802, 62.216, 21.603, 2.697, 1.986, 1.06, 2551., 
  30.447, "", "", "", "", "", "", "", "", "", "", 59023., 0.704, "", "", 
  "tests performed", "", "", "", "", "", "", "", "", "", 76.85, 8.3783945*^7, 
  237.016, 46.6, 21.453, 15.957, 45229.245, "", 156.139, 8.31, 28.2, 33.1, 
  "", 8., 81.33, 0.947}, {"DEU", "Europe", "Germany", "2020-04-07", 107663., 
  4289., 5122.143, 2016., 206., 177.286, 1285.008, 51.191, 61.135, 24.062, 
  2.459, 2.116, 1.02, 2641., 31.522, "", "", "", "", "", "", "", "", "", "", 
  58382., 0.697, "", "", "tests performed", "", "", "", "", "", "", "", "", 
  "", 76.85, 8.3783945*^7, 237.016, 46.6, 21.453, 15.957, 45229.245, "", 
  156.139, 8.31, 28.2, 33.1, "", 8., 81.33, 0.947}, 
 {"DEU", "Europe", "Germany", "2020-04-08", 113296., 5633., 5060.571, 2349., 
  333., 204.143, 1352.24, 67.232, 60.4, 28.036, 3.975, 2.437, 0.97, 2654., 
  31.677, "", "", "", "", "", "", "", "", "", "", 57741., 0.689, "", "", 
  "tests performed", "", "", "", "", "", "", "", "", "", 76.85, 8.3783945*^7, 
  237.016, 46.6, 21.453, 15.957, 45229.245, "", 156.139, 8.31, 28.2, 33.1, 
  "", 8., 81.33, 0.947}, {"DEU", "Europe", "Germany", "2020-04-09", 118181., 
  4885., 4769.571, 2607., 258., 214.286, 1410.545, 58.305, 56.927, 31.116, 
  3.079, 2.558, 0.92, 2714., 32.393, "", "", "", "", "", "", "", "", "", "", 
  57100., 0.682, "", "", "tests performed", "", "", "", "", "", "", "", "", 
  "", 76.85, 8.3783945*^7, 237.016, 46.6, 21.453, 15.957, 45229.245, "", 
  156.139, 8.31, 28.2, 33.1, "", 8., 81.33, 0.947}, 
 {"DEU", "Europe", "Germany", "2020-04-10", 122171., 3990., 4430.286, 2767., 
  160., 213.143, 1458.167, 47.622, 52.878, 33.025, 1.91, 2.544, 0.88, 2702., 
  32.25, "", "", "", "", "", "", "", "", "", "", 56459., 0.674, "", "", 
  "tests performed", "", "", "", "", "", "", "", "", "", 76.85, 8.3783945*^7, 
  237.016, 46.6, 21.453, 15.957, 45229.245, "", 156.139, 8.31, 28.2, 33.1, 
  "", 8., 81.33, 0.947}, {"DEU", "Europe", "Germany", "2020-04-11", 124908., 
  2737., 4116.571, 2736., -31., 184.571, 1490.835, 32.667, 49.133, 32.655, 
  -0.37, 2.203, 0.85, 2652., 31.653, "", "", "", "", "", "", "", "", "", "", 
  55818., 0.666, "", "", "tests performed", "", "", "", "", "", "", "", "", 
  "", 76.85, 8.3783945*^7, 237.016, 46.6, 21.453, 15.957, 45229.245, "", 
  156.139, 8.31, 28.2, 33.1, "", 8., 81.33, 0.947}, 
 {"DEU", "Europe", "Germany", "2020-04-12", 127854., 2946., 3961.571, 3022., 
  286., 205.429, 1525.996, 35.162, 47.283, 36.069, 3.414, 2.452, 0.83, 2652., 
  31.653, "", "", "", "", 3064.577, 36.577, "", 1.685311*^6, 20.115, "", 
  55177., 0.659, 0.08, 12.5, "tests performed", "", "", "", "", "", "", "", 
  "", "", 76.85, 8.3783945*^7, 237.016, 46.6, 21.453, 15.957, 45229.245, "", 
  156.139, 8.31, 28.2, 33.1, "", 8., 81.33, 0.947}, 
 {"DEU", "Europe", "Germany", "2020-04-13", 130072., 2218., 3814., 3194., 
  172., 197.714, 1552.469, 26.473, 45.522, 38.122, 2.053, 2.36, 0.81, 2719., 
  32.453, "", "", "", "", "", "", "", "", "", "", 54233., 0.647, "", "", 
  "tests performed", "", "", "", "", "", "", "", "", "", 76.85, 8.3783945*^7, 
  237.016, 46.6, 21.453, 15.957, 45229.245, "", 156.139, 8.31, 28.2, 33.1, 
  "", 8., 81.33, 0.947}, {"DEU", "Europe", "Germany", "2020-04-14", 131359., 
  1287., 3385.143, 3294., 100., 182.571, 1567.83, 15.361, 40.403, 39.315, 
  1.194, 2.179, 0.78, 2722., 32.488, "", "", "", "", "", "", "", "", "", "", 
  53289., 0.636, "", "", "tests performed", "", "", "", "", "", "", "", "", 
  "", 76.85, 8.3783945*^7, 237.016, 46.6, 21.453, 15.957, 45229.245, "", 
  156.139, 8.31, 28.2, 33.1, "", 8., 81.33, 0.947}, 
 {"DEU", "Europe", "Germany", "2020-04-15", 134753., 3394., 3065.286, 3804., 
  510., 207.857, 1608.339, 40.509, 36.586, 45.402, 6.087, 2.481, 0.77, 2735., 
  32.643, "", "", "", "", "", "", "", "", "", "", 52345., 0.625, "", "", 
  "tests performed", "", "", "", "", "", "", "", "", "", 76.85, 8.3783945*^7, 
  237.016, 46.6, 21.453, 15.957, 45229.245, "", 156.139, 8.31, 28.2, 33.1, 
  "", 8., 81.33, 0.947}, {"DEU", "Europe", "Germany", "2020-04-16", 137698., 
  2945., 2788.143, 4052., 248., 206.429, 1643.489, 35.15, 33.278, 48.362, 
  2.96, 2.464, 0.75, 2810., 33.539, "", "", "", "", "", "", "", "", "", "", 
  51401., 0.613, "", "", "tests performed", "", "", "", "", "", "", "", "", 
  "", 76.85, 8.3783945*^7, 237.016, 46.6, 21.453, 15.957, 45229.245, "", 
  156.139, 8.31, 28.2, 33.1, "", 8., 81.33, 0.947}, 
 {"DEU", "Europe", "Germany", "2020-04-17", 141397., 3699., 2746.571, 4352., 
  300., 226.429, 1687.638, 44.149, 32.782, 51.943, 3.581, 2.703, 0.74, 2879., 
  34.362, "", "", "", "", "", "", "", "", "", "", 50457., 0.602, "", "", 
  "tests performed", "", "", "", "", "", "", "", "", "", 76.85, 8.3783945*^7, 
  237.016, 46.6, 21.453, 15.957, 45229.245, "", 156.139, 8.31, 28.2, 33.1, 
  "", 8., 81.33, 0.947}, {"DEU", "Europe", "Germany", "2020-04-18", 143342., 
  1945., 2633.429, 4459., 107., 246.143, 1710.853, 23.214, 31.431, 53.22, 
  1.277, 2.938, 0.74, 2928., 34.947, "", "", "", "", "", "", "", "", "", "", 
  49513., 0.591, "", "", "tests performed", "", "", "", "", "", "", "", "", 
  "", 76.85, 8.3783945*^7, 237.016, 46.6, 21.453, 15.957, 45229.245, "", 
  156.139, 8.31, 28.2, 33.1, "", 8., 81.33, 0.947}, 
 {"DEU", "Europe", "Germany", "2020-04-19", 145184., 1842., 2475.714, 4586., 
  127., 223.429, 1732.838, 21.985, 29.549, 54.736, 1.516, 2.667, 0.73, 2870., 
  34.255, "", "", "", "", 2164.949, 25.84, "", 2.025294*^6, 24.173, "", 
  48569., 0.58, 0.067, 14.9, "tests performed", "", "", "", "", "", "", "", 
  "", "", 76.85, 8.3783945*^7, 237.016, 46.6, 21.453, 15.957, 45229.245, "", 
  156.139, 8.31, 28.2, 33.1, "", 8., 81.33, 0.947}, 
 {"DEU", "Europe", "Germany", "2020-04-20", 147065., 1881., 2427.571, 4862., 
  276., 238.286, 1755.289, 22.451, 28.974, 58.03, 3.294, 2.844, 0.72, 2900., 
  34.613, "", "", "", "", "", "", "", "", "", "", 49052., 0.585, "", "", 
  "tests performed", "", "", "", "", "", "", "", "", "", 76.85, 8.3783945*^7, 
  237.016, 46.6, 21.453, 15.957, 45229.245, "", 156.139, 8.31, 28.2, 33.1, 
  "", 8., 81.33, 0.947}, {"DEU", "Europe", "Germany", "2020-04-21", 148291., 
  1226., 2418.857, 5033., 171., 248.429, 1769.921, 14.633, 28.87, 60.071, 
  2.041, 2.965, 0.71, 2855., 34.076, "", "", "", "", "", "", "", "", "", "", 
  49535., 0.591, "", "", "tests performed", "", "", "", "", "", "", "", "", 
  "", 76.85, 8.3783945*^7, 237.016, 46.6, 21.453, 15.957, 45229.245, "", 
  156.139, 8.31, 28.2, 33.1, "", 8., 81.33, 0.947}, 
 {"DEU", "Europe", "Germany", "2020-04-22", 150648., 2357., 2270.714, 5279., 
  246., 210.714, 1798.053, 28.132, 27.102, 63.007, 2.936, 2.515, 0.7, 2739., 
  32.691, "", "", "", "", "", "", "", "", "", "", 50019., 0.597, "", "", 
  "tests performed", "", "", "", "", "", "", "", "", "", 76.85, 8.3783945*^7, 
  237.016, 46.6, 21.453, 15.957, 45229.245, "", 156.139, 8.31, 28.2, 33.1, 
  "", 8., 81.33, 0.947}, {"DEU", "Europe", "Germany", "2020-04-23", 153129., 
  2481., 2204.429, 5575., 296., 217.571, 1827.665, 29.612, 26.311, 66.54, 
  3.533, 2.597, 0.69, 2720., 32.464, "", "", "", "", "", "", "", "", "", "", 
  50502., 0.603, "", "", "tests performed", "", "", "", "", "", "", "", "", 
  "", 76.85, 8.3783945*^7, 237.016, 46.6, 21.453, 15.957, 45229.245, "", 
  156.139, 8.31, 28.2, 33.1, "", 8., 81.33, 0.947}, 
 {"DEU", "Europe", "Germany", "2020-04-24", 154999., 1870., 1943.143, 5760., 
  185., 201.143, 1849.985, 22.319, 23.192, 68.748, 2.208, 2.401, 0.68, 2644., 
  31.557, "", "", "", "", "", "", "", "", "", "", 50985., 0.609, "", "", 
  "tests performed", "", "", "", "", "", "", "", "", "", 76.85, 8.3783945*^7, 
  237.016, 46.6, 21.453, 15.957, 45229.245, "", 156.139, 8.31, 28.2, 33.1, 
  "", 8., 81.33, 0.947}, {"DEU", "Europe", "Germany", "2020-04-25", 156513., 
  1514., 1881.571, 5877., 117., 202.571, 1868.055, 18.07, 22.457, 70.145, 
  1.396, 2.418, 0.68, 2538., 30.292, "", "", "", "", "", "", "", "", "", "", 
  51468., 0.614, "", "", "tests performed", "", "", "", "", "", "", "", "", 
  "", 76.85, 8.3783945*^7, 237.016, 46.6, 21.453, 15.957, 45229.245, "", 
  156.139, 8.31, 28.2, 33.1, "", 8., 81.33, 0.947}, 
 {"DEU", "Europe", "Germany", "2020-04-26", 157770., 1257., 1798., 5976., 
  99., 198.571, 1883.058, 15.003, 21.46, 71.326, 1.182, 2.37, 0.68, 2524., 
  30.125, "", "", "", "", 1524.229, 18.192, "", 2.388953*^6, 28.513, "", 
  51951., 0.62, 0.05, 20., "tests performed", "", "", "", "", "", "", "", "", 
  "", 76.85, 8.3783945*^7, 237.016, 46.6, 21.453, 15.957, 45229.245, "", 
  156.139, 8.31, 28.2, 33.1, "", 8., 81.33, 0.947}, 
 {"DEU", "Europe", "Germany", "2020-04-27", 158758., 988., 1670.429, 6126., 
  150., 180.571, 1894.85, 11.792, 19.937, 73.117, 1.79, 2.155, 0.67, 2466., 
  29.433, "", "", "", "", "", "", "", "", "", "", 51219., 0.611, "", "", 
  "tests performed", "", "", "", "", "", "", "", "", "", 76.85, 8.3783945*^7, 
  237.016, 46.6, 21.453, 15.957, 45229.245, "", 156.139, 8.31, 28.2, 33.1, 
  "", 8., 81.33, 0.947}, {"DEU", "Europe", "Germany", "2020-04-28", 159912., 
  1154., 1660.143, 6314., 188., 183., 1908.623, 13.774, 19.815, 75.361, 
  2.244, 2.184, 0.67, 2391., 28.538, "", "", "", "", "", "", "", "", "", "", 
  50488., 0.603, "", "", "tests performed", "", "", "", "", "", "", "", "", 
  "", 76.85, 8.3783945*^7, 237.016, 46.6, 21.453, 15.957, 45229.245, "", 
  156.139, 8.31, 28.2, 33.1, "", 8., 81.33, 0.947}, 
 {"DEU", "Europe", "Germany", "2020-04-29", 161539., 1627., 1555.857, 6467., 
  153., 169.714, 1928.042, 19.419, 18.57, 77.187, 1.826, 2.026, 0.66, 2310., 
  27.571, "", "", "", "", "", "", "", "", "", "", 49756., 0.594, "", "", 
  "tests performed", "", "", "", "", "", "", "", "", "", 76.85, 8.3783945*^7, 
  237.016, 46.6, 21.453, 15.957, 45229.245, "", 156.139, 8.31, 28.2, 33.1, 
  "", 8., 81.33, 0.947}, {"DEU", "Europe", "Germany", "2020-04-30", 163009., 
  1470., 1411.429, 6623., 156., 149.714, 1945.588, 17.545, 16.846, 79.049, 
  1.862, 1.787, 0.65, 2235., 26.676, "", "", "", "", "", "", "", "", "", "", 
  49024., 0.585, "", "", "tests performed", "", "", "", "", "", "", "", "", 
  "", 76.85, 8.3783945*^7, 237.016, 46.6, 21.453, 15.957, 45229.245, "", 
  156.139, 8.31, 28.2, 33.1, "", 8., 81.33, 0.947}, 
 {"DEU", "Europe", "Germany", "2020-05-01", 164077., 1068., 1296.857, 6736., 
  113., 139.429, 1958.335, 12.747, 15.479, 80.397, 1.349, 1.664, 0.65, 2118., 
  25.279, "", "", "", "", "", "", "", "", "", "", 48292., 0.576, "", "", 
  "tests performed", "", "", "", "", "", "", "", "", "", 76.85, 8.3783945*^7, 
  237.016, 46.6, 21.453, 15.957, 45229.245, "", 156.139, 8.31, 28.2, 33.1, 
  "", 8., 81.33, 0.947}, {"DEU", "Europe", "Germany", "2020-05-02", 164967., 
  890., 1207.714, 6812., 76., 133.571, 1968.957, 10.623, 14.415, 81.304, 
  0.907, 1.594, 0.65, 2046., 24.42, "", "", "", "", "", "", "", "", "", "", 
  47560., 0.568, "", "", "tests performed", "", "", "", "", "", "", "", "", 
  "", 76.85, 8.3783945*^7, 237.016, 46.6, 21.453, 15.957, 45229.245, "", 
  156.139, 8.31, 28.2, 33.1, "", 8., 81.33, 0.947}, 
 {"DEU", "Europe", "Germany", "2020-05-03", 165664., 697., 1127.714, 6866., 
  54., 127.143, 1977.276, 8.319, 13.46, 81.949, 0.645, 1.518, 0.66, 2011., 
  24.002, "", "", "", "", 1003.392, 11.976, "", 2.716752*^6, 32.426, "", 
  46828., 0.559, 0.038, 26.3, "tests performed", "", "", "", "", "", "", "", 
  "", "", 75.46, 8.3783945*^7, 237.016, 46.6, 21.453, 15.957, 45229.245, "", 
  156.139, 8.31, 28.2, 33.1, "", 8., 81.33, 0.947}, 
 {"DEU", "Europe", "Germany", "2020-05-04", 166152., 488., 1056.286, 6993., 
  127., 123.857, 1983.101, 5.825, 12.607, 83.465, 1.516, 1.478, 0.67, 1976., 
  23.584, "", "", "", "", "", "", "", "", "", "", 48009., 0.573, "", "", 
  "tests performed", "", "", "", "", "", "", "", "", "", 71.76, 8.3783945*^7, 
  237.016, 46.6, 21.453, 15.957, 45229.245, "", 156.139, 8.31, 28.2, 33.1, 
  "", 8., 81.33, 0.947}, {"DEU", "Europe", "Germany", "2020-05-05", 167007., 
  855., 1013.571, 6993., 0., 97., 1993.306, 10.205, 12.097, 83.465, 0., 
  1.158, 0.68, 1903., 22.713, "", "", "", "", "", "", "", "", "", "", 49189., 
  0.587, "", "", "tests performed", "", "", "", "", "", "", "", "", "", 
  71.76, 8.3783945*^7, 237.016, 46.6, 21.453, 15.957, 45229.245, "", 156.139, 
  8.31, 28.2, 33.1, "", 8., 81.33, 0.947}, {"DEU", "Europe", "Germany", 
  "2020-05-06", 168162., 1155., 946.143, 7275., 282., 115.429, 2007.091, 
  13.785, 11.293, 86.83, 3.366, 1.378, 0.69, 1820., 21.723, "", "", "", "", 
  "", "", "", "", "", "", 50370., 0.601, "", "", "tests performed", "", "", 
  "", "", "", "", "", "", "", 66.2, 8.3783945*^7, 237.016, 46.6, 21.453, 
  15.957, 45229.245, "", 156.139, 8.31, 28.2, 33.1, "", 8., 81.33, 0.947}, 
 {"DEU", "Europe", "Germany", "2020-05-07", 169430., 1268., 917.286, 7392., 
  117., 109.857, 2022.225, 15.134, 10.948, 88.227, 1.396, 1.311, 0.7, 1763., 
  21.042, "", "", "", "", "", "", "", "", "", "", 51550., 0.615, "", "", 
  "tests performed", "", "", "", "", "", "", "", "", "", 64.35, 8.3783945*^7, 
  237.016, 46.6, 21.453, 15.957, 45229.245, "", 156.139, 8.31, 28.2, 33.1, 
  "", 8., 81.33, 0.947}, {"DEU", "Europe", "Germany", "2020-05-08", 170588., 
  1158., 930.143, 7510., 118., 110.571, 2036.046, 13.821, 11.102, 89.635, 
  1.408, 1.32, 0.7, 1659., 19.801, "", "", "", "", "", "", "", "", "", "", 
  52730., 0.629, "", "", "tests performed", "", "", "", "", "", "", "", "", 
  "", 64.35, 8.3783945*^7, 237.016, 46.6, 21.453, 15.957, 45229.245, "", 
  156.139, 8.31, 28.2, 33.1, "", 8., 81.33, 0.947}, 
 {"DEU", "Europe", "Germany", "2020-05-09", 171324., 736., 908.143, 7549., 
  39., 105.286, 2044.831, 8.784, 10.839, 90.101, 0.465, 1.257, 0.7, 1594., 
  19.025, "", "", "", "", "", "", "", "", "", "", 53911., 0.643, "", "", 
  "tests performed", "", "", "", "", "", "", "", "", "", 64.35, 8.3783945*^7, 
  237.016, 46.6, 21.453, 15.957, 45229.245, "", 156.139, 8.31, 28.2, 33.1, 
  "", 8., 81.33, 0.947}, {"DEU", "Europe", "Germany", "2020-05-10", 171879., 
  555., 887.857, 7569., 20., 100.429, 2051.455, 6.624, 10.597, 90.34, 0.239, 
  1.199, 0.71, 1603., 19.133, "", "", "", "", 759.596, 9.066, "", 3.10239*^6, 
  37.028, "", 55091., 0.658, 0.026, 38.5, "tests performed", "", "", "", "", 
  "", "", "", "", "", 64.35, 8.3783945*^7, 237.016, 46.6, 21.453, 15.957, 
  45229.245, "", 156.139, 8.31, 28.2, 33.1, "", 8., 81.33, 0.947}, 
 {"DEU", "Europe", "Germany", "2020-05-11", 172576., 697., 917.714, 7661., 
  92., 95.429, 2059.774, 8.319, 10.953, 91.438, 1.098, 1.139, 0.71, 1587., 
  18.942, "", "", "", "", "", "", "", "", "", "", 56031., 0.669, "", "", 
  "tests performed", "", "", "", "", "", "", "", "", "", 64.35, 8.3783945*^7, 
  237.016, 46.6, 21.453, 15.957, 45229.245, "", 156.139, 8.31, 28.2, 33.1, 
  "", 8., 81.33, 0.947}, {"DEU", "Europe", "Germany", "2020-05-12", 173171., 
  595., 880.571, 7738., 77., 106.429, 2066.876, 7.102, 10.51, 92.357, 0.919, 
  1.27, 0.71, 1496., 17.855, "", "", "", "", "", "", "", "", "", "", 56970., 
  0.68, "", "", "tests performed", "", "", "", "", "", "", "", "", "", 64.35, 
  8.3783945*^7, 237.016, 46.6, 21.453, 15.957, 45229.245, "", 156.139, 8.31, 
  28.2, 33.1, "", 8., 81.33, 0.947}, {"DEU", "Europe", "Germany", 
  "2020-05-13", 174098., 927., 848., 7861., 123., 83.714, 2077.94, 11.064, 
  10.121, 93.825, 1.468, 0.999, 0.71, 1384., 16.519, "", "", "", "", "", "", 
  "", "", "", "", 57910., 0.691, "", "", "tests performed", "", "", "", "", 
  "", "", "", "", "", 64.35, 8.3783945*^7, 237.016, 46.6, 21.453, 15.957, 
  45229.245, "", 156.139, 8.31, 28.2, 33.1, "", 8., 81.33, 0.947}, 
 {"DEU", "Europe", "Germany", "2020-05-14", 174478., 380., 721.143, 7884., 
  23., 70.286, 2082.475, 4.535, 8.607, 94.099, 0.275, 0.839, 0.7, 1316., 
  15.707, "", "", "", "", "", "", "", "", "", "", 58850., 0.702, "", "", 
  "tests performed", "", "", "", "", "", "", "", "", "", 64.35, 8.3783945*^7, 
  237.016, 46.6, 21.453, 15.957, 45229.245, "", 156.139, 8.31, 28.2, 33.1, 
  "", 8., 81.33, 0.947}, {"DEU", "Europe", "Germany", "2020-05-15", 175233., 
  755., 663.571, 7897., 13., 55.286, 2091.487, 9.011, 7.92, 94.254, 0.155, 
  0.66, 0.72, 1232., 14.704, "", "", "", "", "", "", "", "", "", "", 59790., 
  0.714, "", "", "tests performed", "", "", "", "", "", "", "", "", "", 
  64.35, 8.3783945*^7, 237.016, 46.6, 21.453, 15.957, 45229.245, "", 156.139, 
  8.31, 28.2, 33.1, "", 8., 81.33, 0.947}, {"DEU", "Europe", "Germany", 
  "2020-05-16", 175752., 519., 632.571, 7938., 41., 55.571, 2097.681, 6.195, 
  7.55, 94.744, 0.489, 0.663, 0.74, 1173., 14., "", "", "", "", "", "", "", 
  "", "", "", 60729., 0.725, "", "", "tests performed", "", "", "", "", "", 
  "", "", "", "", 61.57, 8.3783945*^7, 237.016, 46.6, 21.453, 15.957, 
  45229.245, "", 156.139, 8.31, 28.2, 33.1, "", 8., 81.33, 0.947}, 
 {"DEU", "Europe", "Germany", "2020-05-17", 176369., 617., 641.429, 7962., 
  24., 56.143, 2105.045, 7.364, 7.656, 95.03, 0.286, 0.67, 0.76, 1125., 
  13.427, "", "", "", "", 483.562, 5.772, "", 3.534072*^6, 42.181, "", 
  61669., 0.736, 0.017, 58.8, "tests performed", "", "", "", "", "", "", "", 
  "", "", 61.57, 8.3783945*^7, 237.016, 46.6, 21.453, 15.957, 45229.245, "", 
  156.139, 8.31, 28.2, 33.1, "", 8., 81.33, 0.947}, 
 {"DEU", "Europe", "Germany", "2020-05-18", 176551., 182., 567.857, 8003., 
  41., 48.857, 2107.218, 2.172, 6.778, 95.519, 0.489, 0.583, 0.77, 1122., 
  13.392, "", "", "", "", "", "", "", "", "", "", 60134., 0.718, "", "", 
  "tests performed", "", "", "", "", "", "", "", "", "", 61.57, 8.3783945*^7, 
  237.016, 46.6, 21.453, 15.957, 45229.245, "", 156.139, 8.31, 28.2, 33.1, 
  "", 8., 81.33, 0.947}, {"DEU", "Europe", "Germany", "2020-05-19", 177778., 
  1227., 658.143, 8081., 78., 49., 2121.862, 14.645, 7.855, 96.45, 0.931, 
  0.585, 0.78, 1087., 12.974, "", "", "", "", "", "", "", "", "", "", 58600., 
  0.699, "", "", "tests performed", "", "", "", "", "", "", "", "", "", 
  59.72, 8.3783945*^7, 237.016, 46.6, 21.453, 15.957, 45229.245, "", 156.139, 
  8.31, 28.2, 33.1, "", 8., 81.33, 0.947}, {"DEU", "Europe", "Germany", 
  "2020-05-20", 178473., 695., 625., 8144., 63., 40.429, 2130.158, 8.295, 
  7.46, 97.202, 0.752, 0.483, 0.77, 1019., 12.162, "", "", "", "", "", "", 
  "", "", "", "", 57065., 0.681, "", "", "tests performed", "", "", "", "", 
  "", "", "", "", "", 59.72, 8.3783945*^7, 237.016, 46.6, 21.453, 15.957, 
  45229.245, "", 156.139, 8.31, 28.2, 33.1, "", 8., 81.33, 0.947}, 
 {"DEU", "Europe", "Germany", "2020-05-21", 179021., 548., 649., 8203., 59., 
  45.571, 2136.698, 6.541, 7.746, 97.907, 0.704, 0.544, 0.76, 999., 11.924, 
  "", "", "", "", "", "", "", "", "", "", 55531., 0.663, "", "", 
  "tests performed", "", "", "", "", "", "", "", "", "", 59.72, 8.3783945*^7, 
  237.016, 46.6, 21.453, 15.957, 45229.245, "", 156.139, 8.31, 28.2, 33.1, 
  "", 8., 81.33, 0.947}, {"DEU", "Europe", "Germany", "2020-05-22", 179710., 
  689., 639.571, 8228., 25., 47.286, 2144.922, 8.224, 7.634, 98.205, 0.298, 
  0.564, 0.75, 971., 11.589, "", "", "", "", "", "", "", "", "", "", 53996., 
  0.644, "", "", "tests performed", "", "", "", "", "", "", "", "", "", 
  59.72, 8.3783945*^7, 237.016, 46.6, 21.453, 15.957, 45229.245, "", 156.139, 
  8.31, 28.2, 33.1, "", 8., 81.33, 0.947}, {"DEU", "Europe", "Germany", 
  "2020-05-23", 179986., 276., 604.857, 8261., 33., 46.143, 2148.216, 3.294, 
  7.219, 98.599, 0.394, 0.551, 0.75, 928., 11.076, "", "", "", "", "", "", 
  "", "", "", "", 52462., 0.626, "", "", "tests performed", "", "", "", "", 
  "", "", "", "", "", 59.72, 8.3783945*^7, 237.016, 46.6, 21.453, 15.957, 
  45229.245, "", 156.139, 8.31, 28.2, 33.1, "", 8., 81.33, 0.947}, 
 {"DEU", "Europe", "Germany", "2020-05-24", 180328., 342., 565.571, 8283., 
  22., 45.857, 2152.298, 4.082, 6.75, 98.861, 0.263, 0.547, 0.76, 896., 
  10.694, "", "", "", "", 371.739, 4.437, "", 3.890561*^6, 46.436, "", 
  50927., 0.608, 0.015, 66.7, "tests performed", "", "", "", "", "", "", "", 
  "", "", 59.72, 8.3783945*^7, 237.016, 46.6, 21.453, 15.957, 45229.245, "", 
  156.139, 8.31, 28.2, 33.1, "", 8., 81.33, 0.947}, 
 {"DEU", "Europe", "Germany", "2020-05-25", 180600., 272., 578.429, 8309., 
  26., 43.714, 2155.544, 3.246, 6.904, 99.172, 0.31, 0.522, 0.76, 883., 
  10.539, "", "", "", "", "", "", "", "", "", "", 51980., 0.62, "", "", 
  "tests performed", "", "", "", "", "", "", "", "", "", 59.72, 8.3783945*^7, 
  237.016, 46.6, 21.453, 15.957, 45229.245, "", 156.139, 8.31, 28.2, 33.1, 
  "", 8., 81.33, 0.947}, {"DEU", "Europe", "Germany", "2020-05-26", 181200., 
  600., 488.857, 8372., 63., 41.571, 2162.706, 7.161, 5.835, 99.924, 0.752, 
  0.496, 0.77, 810., 9.668, "", "", "", "", "", "", "", "", "", "", 53033., 
  0.633, "", "", "tests performed", "", "", "", "", "", "", "", "", "", 
  59.72, 8.3783945*^7, 237.016, 46.6, 21.453, 15.957, 45229.245, "", 156.139, 
  8.31, 28.2, 33.1, "", 8., 81.33, 0.947}, {"DEU", "Europe", "Germany", 
  "2020-05-27", 181524., 324., 435.857, 8428., 56., 40.571, 2166.573, 3.867, 
  5.202, 100.592, 0.668, 0.484, 0.77, 749., 8.94, "", "", "", "", "", "", "", 
  "", "", "", 54086., 0.646, "", "", "tests performed", "", "", "", "", "", 
  "", "", "", "", 59.72, 8.3783945*^7, 237.016, 46.6, 21.453, 15.957, 
  45229.245, "", 156.139, 8.31, 28.2, 33.1, "", 8., 81.33, 0.947}, 
 {"DEU", "Europe", "Germany", "2020-05-28", 182196., 672., 453.571, 8470., 
  42., 38.143, 2174.593, 8.021, 5.414, 101.093, 0.501, 0.455, 0.78, 723., 
  8.629, "", "", "", "", "", "", "", "", "", "", 55138., 0.658, "", "", 
  "tests performed", "", "", "", "", "", "", "", "", "", 59.72, 8.3783945*^7, 
  237.016, 46.6, 21.453, 15.957, 45229.245, "", 156.139, 8.31, 28.2, 33.1, 
  "", 8., 81.33, 0.947}, {"DEU", "Europe", "Germany", "2020-05-29", 182922., 
  726., 458.857, 8504., 34., 39.429, 2183.258, 8.665, 5.477, 101.499, 0.406, 
  0.471, 0.78, 722., 8.617, "", "", "", "", "", "", "", "", "", "", 56191., 
  0.671, "", "", "tests performed", "", "", "", "", "", "", "", "", "", 
  59.72, 8.3783945*^7, 237.016, 46.6, 21.453, 15.957, 45229.245, "", 156.139, 
  8.31, 28.2, 33.1, "", 8., 81.33, 0.947}, {"DEU", "Europe", "Germany", 
  "2020-05-30", 183189., 267., 457.571, 8530., 26., 38.429, 2186.445, 3.187, 
  5.461, 101.809, 0.31, 0.459, 0.77, 711., 8.486, "", "", "", "", "", "", "", 
  "", "", "", 57244., 0.683, "", "", "tests performed", "", "", "", "", "", 
  "", "", "", "", 59.72, 8.3783945*^7, 237.016, 46.6, 21.453, 15.957, 
  45229.245, "", 156.139, 8.31, 28.2, 33.1, "", 8., 81.33, 0.947}, 
 {"DEU", "Europe", "Germany", "2020-05-31", 183410., 221., 440.286, 8540., 
  10., 36.714, 2189.083, 2.638, 5.255, 101.929, 0.119, 0.438, 0.77, 697., 
  8.319, "", "", "", "", 308.271, 3.679, "", 4.298639*^6, 51.306, "", 58297., 
  0.696, 0.011, 90.9, "tests performed", "", "", "", "", "", "", "", "", "", 
  59.72, 8.3783945*^7, 237.016, 46.6, 21.453, 15.957, 45229.245, "", 156.139, 
  8.31, 28.2, 33.1, "", 8., 81.33, 0.947}, {"DEU", "Europe", "Germany", 
  "2020-06-01", 183594., 184., 427.714, 8555., 15., 35.143, 2191.279, 2.196, 
  5.105, 102.108, 0.179, 0.419, 0.77, 696., 8.307, "", "", "", "", "", "", 
  "", "", "", "", 56955., 0.68, "", "", "tests performed", "", "", "", "", 
  "", "", "", "", "", 59.72, 8.3783945*^7, 237.016, 46.6, 21.453, 15.957, 
  45229.245, "", 156.139, 8.31, 28.2, 33.1, "", 8., 81.33, 0.947}, 
 {"DEU", "Europe", "Germany", "2020-06-02", 183879., 285., 382.714, 8563., 
  8., 27.286, 2194.681, 3.402, 4.568, 102.203, 0.095, 0.326, 0.78, 691., 
  8.247, "", "", "", "", "", "", "", "", "", "", 55613., 0.664, "", "", 
  "tests performed", "", "", "", "", "", "", "", "", "", 59.72, 8.3783945*^7, 
  237.016, 46.6, 21.453, 15.957, 45229.245, "", 156.139, 8.31, 28.2, 33.1, 
  "", 8., 81.33, 0.947}, {"DEU", "Europe", "Germany", "2020-06-03", 184121., 
  242., 371., 8602., 39., 24.857, 2197.569, 2.888, 4.428, 102.669, 0.465, 
  0.297, 0.8, 631., 7.531, "", "", "", "", "", "", "", "", "", "", 54271., 
  0.648, "", "", "tests performed", "", "", "", "", "", "", "", "", "", 
  59.72, 8.3783945*^7, 237.016, 46.6, 21.453, 15.957, 45229.245, "", 156.139, 
  8.31, 28.2, 33.1, "", 8., 81.33, 0.947}, {"DEU", "Europe", "Germany", 
  "2020-06-04", 184472., 351., 325.143, 8635., 33., 23.571, 2201.758, 4.189, 
  3.881, 103.063, 0.394, 0.281, 0.82, 595., 7.102, "", "", "", "", "", "", 
  "", "", "", "", 52930., 0.632, "", "", "tests performed", "", "", "", "", 
  "", "", "", "", "", 59.72, 8.3783945*^7, 237.016, 46.6, 21.453, 15.957, 
  45229.245, "", 156.139, 8.31, 28.2, 33.1, "", 8., 81.33, 0.947}, 
 {"DEU", "Europe", "Germany", "2020-06-05", 184924., 452., 286., 8658., 23., 
  22., 2207.153, 5.395, 3.414, 103.337, 0.275, 0.263, 0.85, 584., 6.97, "", 
  "", "", "", "", "", "", "", "", "", 51588., 0.616, "", "", 
  "tests performed", "", "", "", "", "", "", "", "", "", 59.72, 8.3783945*^7, 
  237.016, 46.6, 21.453, 15.957, 45229.245, "", 156.139, 8.31, 28.2, 33.1, 
  "", 8., 81.33, 0.947}, {"DEU", "Europe", "Germany", "2020-06-06", 185450., 
  526., 323., 8673., 15., 20.429, 2213.431, 6.278, 3.855, 103.516, 0.179, 
  0.244, 0.88, 561., 6.696, "", "", "", "", "", "", "", "", "", "", 50246., 
  0.6, "", "", "tests performed", "", "", "", "", "", "", "", "", "", 59.72, 
  8.3783945*^7, 237.016, 46.6, 21.453, 15.957, 45229.245, "", 156.139, 8.31, 
  28.2, 33.1, "", 8., 81.33, 0.947}, {"DEU", "Europe", "Germany", 
  "2020-06-07", 185750., 300., 334.286, 8685., 12., 20.714, 2217.012, 3.581, 
  3.99, 103.659, 0.143, 0.247, 0.88, 566., 6.755, "", "", "", "", 233.722, 
  2.79, "", 4.640967*^6, 55.392, "", 48904., 0.584, 0.009, 111.1, 
  "tests performed", "", "", "", "", "", "", "", "", "", 59.72, 8.3783945*^7, 
  237.016, 46.6, 21.453, 15.957, 45229.245, "", 156.139, 8.31, 28.2, 33.1, 
  "", 8., 81.33, 0.947}, {"DEU", "Europe", "Germany", "2020-06-08", 186109., 
  359., 359.286, 8695., 10., 20., 2221.297, 4.285, 4.288, 103.779, 0.119, 
  0.239, 0.89, 543., 6.481, "", "", "", "", "", "", "", "", "", "", 48611., 
  0.58, "", "", "tests performed", "", "", "", "", "", "", "", "", "", 59.72, 
  8.3783945*^7, 237.016, 46.6, 21.453, 15.957, 45229.245, "", 156.139, 8.31, 
  28.2, 33.1, "", 8., 81.33, 0.947}, {"DEU", "Europe", "Germany", 
  "2020-06-09", 186506., 397., 375.286, 8736., 41., 24.714, 2226.035, 4.738, 
  4.479, 104.268, 0.489, 0.295, 0.88, 516., 6.159, "", "", "", "", "", "", 
  "", "", "", "", 48318., 0.577, "", "", "tests performed", "", "", "", "", 
  "", "", "", "", "", 59.72, 8.3783945*^7, 237.016, 46.6, 21.453, 15.957, 
  45229.245, "", 156.139, 8.31, 28.2, 33.1, "", 8., 81.33, 0.947}, 
 {"DEU", "Europe", "Germany", "2020-06-10", 186522., 16., 343., 8752., 16., 
  21.429, 2226.226, 0.191, 4.094, 104.459, 0.191, 0.256, 0.88, 483., 5.765, 
  "", "", "", "", "", "", "", "", "", "", 48026., 0.573, "", "", 
  "tests performed", "", "", "", "", "", "", "", "", "", 59.72, 8.3783945*^7, 
  237.016, 46.6, 21.453, 15.957, 45229.245, "", 156.139, 8.31, 28.2, 33.1, 
  "", 8., 81.33, 0.947}, {"DEU", "Europe", "Germany", "2020-06-11", 186691., 
  169., 317., 8772., 20., 19.571, 2228.243, 2.017, 3.784, 104.698, 0.239, 
  0.234, 0.9, 452., 5.395, "", "", "", "", "", "", "", "", "", "", 47733., 
  0.57, "", "", "tests performed", "", "", "", "", "", "", "", "", "", 59.72, 
  8.3783945*^7, 237.016, 46.6, 21.453, 15.957, 45229.245, "", 156.139, 8.31, 
  28.2, 33.1, "", 8., 81.33, 0.947}, {"DEU", "Europe", "Germany", 
  "2020-06-12", 187226., 535., 328.857, 8783., 11., 17.857, 2234.629, 6.385, 
  3.925, 104.829, 0.131, 0.213, 0.95, 450., 5.371, "", "", "", "", "", "", 
  "", "", "", "", 47440., 0.566, "", "", "tests performed", "", "", "", "", 
  "", "", "", "", "", 59.72, 8.3783945*^7, 237.016, 46.6, 21.453, 15.957, 
  45229.245, "", 156.139, 8.31, 28.2, 33.1, "", 8., 81.33, 0.947}, 
 {"DEU", "Europe", "Germany", "2020-06-13", 187267., 41., 259.571, 8793., 
  10., 17.143, 2235.118, 0.489, 3.098, 104.949, 0.119, 0.205, 0.99, 441., 
  5.264, "", "", "", "", "", "", "", "", "", "", 47147., 0.563, "", "", 
  "tests performed", "", "", "", "", "", "", "", "", "", 59.72, 8.3783945*^7, 
  237.016, 46.6, 21.453, 15.957, 45229.245, "", 156.139, 8.31, 28.2, 33.1, 
  "", 8., 81.33, 0.947}, {"DEU", "Europe", "Germany", "2020-06-14", 187518., 
  251., 252.571, 8801., 8., 16.571, 2238.114, 2.996, 3.015, 105.044, 0.095, 
  0.198, 1.04, 438., 5.228, "", "", "", "", 286.108, 3.415, "", 4.968947*^6, 
  59.307, "", 46854., 0.559, 0.009, 111.1, "tests performed", "", "", "", "", 
  "", "", "", "", "", 59.72, 8.3783945*^7, 237.016, 46.6, 21.453, 15.957, 
  45229.245, "", 156.139, 8.31, 28.2, 33.1, "", 8., 81.33, 0.947}, 
 {"DEU", "Europe", "Germany", "2020-06-15", 187682., 164., 224.714, 8807., 
  6., 16., 2240.071, 1.957, 2.682, 105.116, 0.072, 0.191, 1.1, 434., 5.18, 
  "", "", "", "", "", "", "", "", "", "", 48015., 0.573, "", "", 
  "tests performed", "", "", "", "", "", "", "", "", "", 59.72, 8.3783945*^7, 
  237.016, 46.6, 21.453, 15.957, 45229.245, "", 156.139, 8.31, 28.2, 33.1, 
  "", 8., 81.33, 0.947}, {"DEU", "Europe", "Germany", "2020-06-16", 188252., 
  570., 249.429, 8820., 13., 12., 2246.874, 6.803, 2.977, 105.271, 0.155, 
  0.143, 1.17, 421., 5.025, "", "", "", "", "", "", "", "", "", "", 49175., 
  0.587, "", "", "tests performed", "", "", "", "", "", "", "", "", "", 
  59.72, 8.3783945*^7, 237.016, 46.6, 21.453, 15.957, 45229.245, "", 156.139, 
  8.31, 28.2, 33.1, "", 8., 81.33, 0.947}, {"DEU", "Europe", "Germany", 
  "2020-06-17", 188604., 352., 297.429, 8851., 31., 14.143, 2251.076, 4.201, 
  3.55, 105.641, 0.37, 0.169, 1.21, 407., 4.858, "", "", "", "", "", "", "", 
  "", "", "", 50335., 0.601, "", "", "tests performed", "", "", "", "", "", 
  "", "", "", "", 59.72, 8.3783945*^7, 237.016, 46.6, 21.453, 15.957, 
  45229.245, "", 156.139, 8.31, 28.2, 33.1, "", 8., 81.33, 0.947}, 
 {"DEU", "Europe", "Germany", "2020-06-18", 189817., 1213., 446.571, 8875., 
  24., 14.714, 2265.553, 14.478, 5.33, 105.927, 0.286, 0.176, 1.25, 394., 
  4.703, "", "", "", "", "", "", "", "", "", "", 51495., 0.615, "", "", 
  "tests performed", "", "", "", "", "", "", "", "", "", 63.43, 8.3783945*^7, 
  237.016, 46.6, 21.453, 15.957, 45229.245, "", 156.139, 8.31, 28.2, 33.1, 
  "", 8., 81.33, 0.947}, {"DEU", "Europe", "Germany", "2020-06-19", 190299., 
  482., 439., 8887., 12., 14.857, 2271.306, 5.753, 5.24, 106.07, 0.143, 
  0.177, 1.22, 374., 4.464, "", "", "", "", "", "", "", "", "", "", 52656., 
  0.628, "", "", "tests performed", "", "", "", "", "", "", "", "", "", 
  63.43, 8.3783945*^7, 237.016, 46.6, 21.453, 15.957, 45229.245, "", 156.139, 
  8.31, 28.2, 33.1, "", 8., 81.33, 0.947}, {"DEU", "Europe", "Germany", 
  "2020-06-20", 190670., 371., 486.143, 8895., 8., 14.571, 2275.734, 4.428, 
  5.802, 106.166, 0.095, 0.174, 1.2, 359., 4.285, "", "", "", "", "", "", "", 
  "", "", "", 53816., 0.642, "", "", "tests performed", "", "", "", "", "", 
  "", "", "", "", 63.43, 8.3783945*^7, 237.016, 46.6, 21.453, 15.957, 
  45229.245, "", 156.139, 8.31, 28.2, 33.1, "", 8., 81.33, 0.947}, 
 {"DEU", "Europe", "Germany", "2020-06-21", 191272., 602., 536.286, 8895., 
  0., 13.429, 2282.919, 7.185, 6.401, 106.166, 0., 0.16, 1.18, 350., 4.177, 
  "", "", "", "", 256.893, 3.066, "", 5.353781*^6, 63.9, "", 54976., 0.656, 
  0.015, 66.7, "tests performed", "", "", "", "", "", "", "", "", "", 63.43, 
  8.3783945*^7, 237.016, 46.6, 21.453, 15.957, 45229.245, "", 156.139, 8.31, 
  28.2, 33.1, "", 8., 81.33, 0.947}, {"DEU", "Europe", "Germany", 
  "2020-06-22", 191768., 496., 583.714, 8899., 4., 13.143, 2288.839, 5.92, 
  6.967, 106.214, 0.048, 0.157, 1.16, 363., 4.333, "", "", "", "", "", "", 
  "", "", "", "", 56772., 0.678, "", "", "tests performed", "", "", "", "", 
  "", "", "", "", "", 63.43, 8.3783945*^7, 237.016, 46.6, 21.453, 15.957, 
  45229.245, "", 156.139, 8.31, 28.2, 33.1, "", 8., 81.33, 0.947}, 
 {"DEU", "Europe", "Germany", "2020-06-23", 192480., 712., 604., 8914., 15., 
  13.429, 2297.338, 8.498, 7.209, 106.393, 0.179, 0.16, 1.12, 358., 4.273, 
  "", "", "", "", "", "", "", "", "", "", 58568., 0.699, "", "", 
  "tests performed", "", "", "", "", "", "", "", "", "", 63.43, 8.3783945*^7, 
  237.016, 46.6, 21.453, 15.957, 45229.245, "", 156.139, 8.31, 28.2, 33.1, 
  "", 8., 81.33, 0.947}, {"DEU", "Europe", "Germany", "2020-06-24", 192871., 
  391., 609.571, 8928., 14., 11., 2302.004, 4.667, 7.276, 106.56, 0.167, 
  0.131, 1.08, 353., 4.213, "", "", "", "", "", "", "", "", "", "", 60363., 
  0.72, "", "", "tests performed", "", "", "", "", "", "", "", "", "", 63.43, 
  8.3783945*^7, 237.016, 46.6, 21.453, 15.957, 45229.245, "", 156.139, 8.31, 
  28.2, 33.1, "", 8., 81.33, 0.947}, {"DEU", "Europe", "Germany", 
  "2020-06-25", 193371., 500., 507.714, 8940., 12., 9.286, 2307.972, 5.968, 
  6.06, 106.703, 0.143, 0.111, 1.05, 358., 4.273, "", "", "", "", "", "", "", 
  "", "", "", 62159., 0.742, "", "", "tests performed", "", "", "", "", "", 
  "", "", "", "", 63.43, 8.3783945*^7, 237.016, 46.6, 21.453, 15.957, 
  45229.245, "", 156.139, 8.31, 28.2, 33.1, "", 8., 81.33, 0.947}, 
 {"DEU", "Europe", "Germany", "2020-06-26", 194036., 665., 533.857, 8965., 
  25., 11.143, 2315.909, 7.937, 6.372, 107.001, 0.298, 0.133, 1.03, 359., 
  4.285, "", "", "", "", "", "", "", "", "", "", 63955., 0.763, "", "", 
  "tests performed", "", "", "", "", "", "", "", "", "", 63.43, 8.3783945*^7, 
  237.016, 46.6, 21.453, 15.957, 45229.245, "", 156.139, 8.31, 28.2, 33.1, 
  "", 8., 81.33, 0.947}, {"DEU", "Europe", "Germany", "2020-06-27", 194458., 
  422., 541.143, 8968., 3., 10.429, 2320.946, 5.037, 6.459, 107.037, 0.036, 
  0.124, 1.01, 343., 4.094, "", "", "", "", "", "", "", "", "", "", 65750., 
  0.785, "", "", "tests performed", "", "", "", "", "", "", "", "", "", 
  63.43, 8.3783945*^7, 237.016, 46.6, 21.453, 15.957, 45229.245, "", 156.139, 
  8.31, 28.2, 33.1, "", 8., 81.33, 0.947}, {"DEU", "Europe", "Germany", 
  "2020-06-28", 194693., 235., 488.714, 8968., 0., 10.429, 2323.751, 2.805, 
  5.833, 107.037, 0., 0.124, 0.99, 335., 3.998, "", "", "", "", 224.655, 
  2.681, "", 5.826604*^6, 69.543, "", 67546., 0.806, 0.008, 125., 
  "tests performed", "", "", "", "", "", "", "", "", "", 63.43, 8.3783945*^7, 
  237.016, 46.6, 21.453, 15.957, 45229.245, "", 156.139, 8.31, 28.2, 33.1, 
  "", 8., 81.33, 0.947}, {"DEU", "Europe", "Germany", "2020-06-29", 195042., 
  349., 467.714, 8976., 8., 11., 2327.916, 4.165, 5.582, 107.133, 0.095, 
  0.131, 0.97, 329., 3.927, "", "", "", "", "", "", "", "", "", "", 68365., 
  0.816, "", "", "tests performed", "", "", "", "", "", "", "", "", "", 
  63.43, 8.3783945*^7, 237.016, 46.6, 21.453, 15.957, 45229.245, "", 156.139, 
  8.31, 28.2, 33.1, "", 8., 81.33, 0.947}, {"DEU", "Europe", "Germany", 
  "2020-06-30", 195418., 376., 419.714, 8990., 14., 10.857, 2332.404, 4.488, 
  5.009, 107.3, 0.167, 0.13, 0.96, 333., 3.975, "", "", "", "", "", "", "", 
  "", "", "", 69185., 0.826, "", "", "tests performed", "", "", "", "", "", 
  "", "", "", "", 63.43, 8.3783945*^7, 237.016, 46.6, 21.453, 15.957, 
  45229.245, "", 156.139, 8.31, 28.2, 33.1, "", 8., 81.33, 0.947}, 
 {"DEU", "Europe", "Germany", "2020-07-01", 195893., 475., 431.714, 8995., 
  5., 9.571, 2338.073, 5.669, 5.153, 107.359, 0.06, 0.114, 0.96, 324., 3.867, 
  "", "", "", "", "", "", "", "", "", "", 70004., 0.836, "", "", 
  "tests performed", "", "", "", "", "", "", "", "", "", 63.43, 8.3783945*^7, 
  237.016, 46.6, 21.453, 15.957, 45229.245, "", 156.139, 8.31, 28.2, 33.1, 
  "", 8., 81.33, 0.947}, {"DEU", "Europe", "Germany", "2020-07-02", 196370., 
  477., 428.429, 9006., 11., 9.429, 2343.766, 5.693, 5.113, 107.491, 0.131, 
  0.113, 0.95, 325., 3.879, "", "", "", "", "", "", "", "", "", "", 70823., 
  0.845, "", "", "tests performed", "", "", "", "", "", "", "", "", "", 
  63.43, 8.3783945*^7, 237.016, 46.6, 21.453, 15.957, 45229.245, "", 156.139, 
  8.31, 28.2, 33.1, "", 8., 81.33, 0.947}, {"DEU", "Europe", "Germany", 
  "2020-07-03", 196780., 410., 392., 9010., 4., 6.429, 2348.66, 4.894, 4.679, 
  107.539, 0.048, 0.077, 0.95, 314., 3.748, "", "", "", "", "", "", "", "", 
  "", "", 71643., 0.855, "", "", "tests performed", "", "", "", "", "", "", 
  "", "", "", 63.43, 8.3783945*^7, 237.016, 46.6, 21.453, 15.957, 45229.245, 
  "", 156.139, 8.31, 28.2, 33.1, "", 8., 81.33, 0.947}, 
 {"DEU", "Europe", "Germany", "2020-07-04", 197198., 418., 391.429, 9020., 
  10., 7.429, 2353.649, 4.989, 4.672, 107.658, 0.119, 0.089, 0.95, 320., 
  3.819, "", "", "", "", "", "", "", "", "", "", 72462., 0.865, "", "", 
  "tests performed", "", "", "", "", "", "", "", "", "", 63.43, 8.3783945*^7, 
  237.016, 46.6, 21.453, 15.957, 45229.245, "", 156.139, 8.31, 28.2, 33.1, 
  "", 8., 81.33, 0.947}, {"DEU", "Europe", "Germany", "2020-07-05", 197523., 
  325., 404.286, 9023., 3., 7.857, 2357.528, 3.879, 4.825, 107.694, 0.036, 
  0.094, 0.95, 299., 3.569, "", "", "", "", 211.559, 2.525, "", 6.339573*^6, 
  75.666, "", 73281., 0.875, 0.006, 166.7, "tests performed", "", "", "", "", 
  "", "", "", "", "", 63.43, 8.3783945*^7, 237.016, 46.6, 21.453, 15.957, 
  45229.245, "", 156.139, 8.31, 28.2, 33.1, "", 8., 81.33, 0.947}, 
 {"DEU", "Europe", "Germany", "2020-07-06", 198064., 541., 431.714, 9022., 
  -1., 6.571, 2363.985, 6.457, 5.153, 107.682, -0.012, 0.078, 0.95, 305., 
  3.64, "", "", "", "", "", "", "", "", "", "", 73294., 0.875, "", "", 
  "tests performed", "", "", "", "", "", "", "", "", "", 63.43, 8.3783945*^7, 
  237.016, 46.6, 21.453, 15.957, 45229.245, "", 156.139, 8.31, 28.2, 33.1, 
  "", 8., 81.33, 0.947}, {"DEU", "Europe", "Germany", "2020-07-07", 198343., 
  279., 417.857, 9032., 10., 6., 2367.315, 3.33, 4.987, 107.801, 0.119, 
  0.072, 0.93, 292., 3.485, "", "", "", "", "", "", "", "", "", "", 73306., 
  0.875, "", "", "tests performed", "", "", "", "", "", "", "", "", "", 
  55.09, 8.3783945*^7, 237.016, 46.6, 21.453, 15.957, 45229.245, "", 156.139, 
  8.31, 28.2, 33.1, "", 8., 81.33, 0.947}, {"DEU", "Europe", "Germany", 
  "2020-07-08", 198699., 356., 400.857, 9046., 14., 7.286, 2371.564, 4.249, 
  4.784, 107.968, 0.167, 0.087, 0.93, 287., 3.425, "", "", "", "", "", "", 
  "", "", "", "", 73318., 0.875, "", "", "tests performed", "", "", "", "", 
  "", "", "", "", "", 55.09, 8.3783945*^7, 237.016, 46.6, 21.453, 15.957, 
  45229.245, "", 156.139, 8.31, 28.2, 33.1, "", 8., 81.33, 0.947}, 
 {"DEU", "Europe", "Germany", "2020-07-09", 199001., 302., 375.857, 9057., 
  11., 7.286, 2375.169, 3.605, 4.486, 108.099, 0.131, 0.087, 0.92, 272., 
  3.246, "", "", "", "", "", "", "", "", "", "", 73331., 0.875, "", "", 
  "tests performed", "", "", "", "", "", "", "", "", "", 55.09, 8.3783945*^7, 
  237.016, 46.6, 21.453, 15.957, 45229.245, "", 156.139, 8.31, 28.2, 33.1, 
  "", 8., 81.33, 0.947}, {"DEU", "Europe", "Germany", "2020-07-10", 199332., 
  331., 364.571, 9063., 6., 7.571, 2379.119, 3.951, 4.351, 108.171, 0.072, 
  0.09, 0.94, 276., 3.294, "", "", "", "", "", "", "", "", "", "", 73343., 
  0.875, "", "", "tests performed", "", "", "", "", "", "", "", "", "", 
  55.09, 8.3783945*^7, 237.016, 46.6, 21.453, 15.957, 45229.245, "", 156.139, 
  8.31, 28.2, 33.1, "", 8., 81.33, 0.947}, {"DEU", "Europe", "Germany", 
  "2020-07-11", 199709., 377., 358.714, 9070., 7., 7.143, 2383.619, 4.5, 
  4.281, 108.255, 0.084, 0.085, 0.96, 253., 3.02, "", "", "", "", "", "", "", 
  "", "", "", 73355., 0.876, "", "", "tests performed", "", "", "", "", "", 
  "", "", "", "", 55.09, 8.3783945*^7, 237.016, 46.6, 21.453, 15.957, 
  45229.245, "", 156.139, 8.31, 28.2, 33.1, "", 8., 81.33, 0.947}, 
 {"DEU", "Europe", "Germany", "2020-07-12", 199919., 210., 342.286, 9071., 
  1., 6.857, 2386.125, 2.506, 4.085, 108.267, 0.012, 0.082, 0.98, 254., 
  3.032, "", "", "", "", 221.633, 2.645, "", 6.853145*^6, 81.795, "", 73367., 
  0.876, 0.006, 166.7, "tests performed", "", "", "", "", "", "", "", "", "", 
  55.09, 8.3783945*^7, 237.016, 46.6, 21.453, 15.957, 45229.245, "", 156.139, 
  8.31, 28.2, 33.1, "", 8., 81.33, 0.947}, {"DEU", "Europe", "Germany", 
  "2020-07-13", 200180., 261., 302.286, 9074., 3., 7.429, 2389.241, 3.115, 
  3.608, 108.302, 0.036, 0.089, 1., 263., 3.139, "", "", "", "", "", "", "", 
  "", "", "", 73993., 0.883, "", "", "tests performed", "", "", "", "", "", 
  "", "", "", "", 55.09, 8.3783945*^7, 237.016, 46.6, 21.453, 15.957, 
  45229.245, "", 156.139, 8.31, 28.2, 33.1, "", 8., 81.33, 0.947}, 
 {"DEU", "Europe", "Germany", "2020-07-14", 200456., 276., 301.857, 9078., 
  4., 6.571, 2392.535, 3.294, 3.603, 108.35, 0.048, 0.078, 1.03, 256., 3.055, 
  "", "", "", "", "", "", "", "", "", "", 74618., 0.891, "", "", 
  "tests performed", "", "", "", "", "", "", "", "", "", 55.09, 8.3783945*^7, 
  237.016, 46.6, 21.453, 15.957, 45229.245, "", 156.139, 8.31, 28.2, 33.1, 
  "", 8., 81.33, 0.947}, {"DEU", "Europe", "Germany", "2020-07-15", 200890., 
  434., 313., 9080., 2., 4.857, 2397.715, 5.18, 3.736, 108.374, 0.024, 0.058, 
  1.06, 246., 2.936, "", "", "", "", "", "", "", "", "", "", 75244., 0.898, 
  "", "", "tests performed", "", "", "", "", "", "", "", "", "", 55.09, 
  8.3783945*^7, 237.016, 46.6, 21.453, 15.957, 45229.245, "", 156.139, 8.31, 
  28.2, 33.1, "", 8., 81.33, 0.947}, {"DEU", "Europe", "Germany", 
  "2020-07-16", 201450., 560., 349.857, 9087., 7., 4.286, 2404.399, 6.684, 
  4.176, 108.458, 0.084, 0.051, 1.1, 251., 2.996, "", "", "", "", "", "", "", 
  "", "", "", 75869., 0.906, "", "", "tests performed", "", "", "", "", "", 
  "", "", "", "", 55.09, 8.3783945*^7, 237.016, 46.6, 21.453, 15.957, 
  45229.245, "", 156.139, 8.31, 28.2, 33.1, "", 8., 81.33, 0.947}, 
 {"DEU", "Europe", "Germany", "2020-07-17", 202045., 595., 387.571, 9088., 
  1., 3.571, 2411.5, 7.102, 4.626, 108.469, 0.012, 0.043, 1.12, 246., 2.936, 
  "", "", "", "", "", "", "", "", "", "", 76495., 0.913, "", "", 
  "tests performed", "", "", "", "", "", "", "", "", "", 55.09, 8.3783945*^7, 
  237.016, 46.6, 21.453, 15.957, 45229.245, "", 156.139, 8.31, 28.2, 33.1, 
  "", 8., 81.33, 0.947}, {"DEU", "Europe", "Germany", "2020-07-18", 202426., 
  381., 388.143, 9091., 3., 3., 2416.048, 4.547, 4.633, 108.505, 0.036, 
  0.036, 1.14, 246., 2.936, "", "", "", "", "", "", "", "", "", "", 77120., 
  0.92, "", "", "tests performed", "", "", "", "", "", "", "", "", "", 55.09, 
  8.3783945*^7, 237.016, 46.6, 21.453, 15.957, 45229.245, "", 156.139, 8.31, 
  28.2, 33.1, "", 8., 81.33, 0.947}, {"DEU", "Europe", "Germany", 
  "2020-07-19", 202735., 309., 402.286, 9092., 1., 3., 2419.736, 3.688, 
  4.801, 108.517, 0.012, 0.036, 1.15, 249., 2.972, "", "", "", "", 259.915, 
  3.102, "", 7.397364*^6, 88.291, "", 77746., 0.928, 0.007, 142.9, 
  "tests performed", "", "", "", "", "", "", "", "", "", 55.09, 8.3783945*^7, 
  237.016, 46.6, 21.453, 15.957, 45229.245, "", 156.139, 8.31, 28.2, 33.1, 
  "", 8., 81.33, 0.947}, {"DEU", "Europe", "Germany", "2020-07-20", 203325., 
  590., 449.286, 9094., 2., 2.857, 2426.778, 7.042, 5.362, 108.541, 0.024, 
  0.034, 1.17, 245., 2.924, "", "", "", "", "", "", "", "", "", "", 77999., 
  0.931, "", "", "tests performed", "", "", "", "", "", "", "", "", "", 
  55.09, 8.3783945*^7, 237.016, 46.6, 21.453, 15.957, 45229.245, "", 156.139, 
  8.31, 28.2, 33.1, "", 8., 81.33, 0.947}, {"DEU", "Europe", "Germany", 
  "2020-07-21", 203717., 392., 465.857, 9099., 5., 3., 2431.456, 4.679, 5.56, 
  108.601, 0.06, 0.036, 1.17, 251., 2.996, "", "", "", "", "", "", "", "", 
  "", "", 78252., 0.934, "", "", "tests performed", "", "", "", "", "", "", 
  "", "", "", 55.09, 8.3783945*^7, 237.016, 46.6, 21.453, 15.957, 45229.245, 
  "", 156.139, 8.31, 28.2, 33.1, "", 8., 81.33, 0.947}, 
 {"DEU", "Europe", "Germany", "2020-07-22", 204276., 559., 483.714, 9102., 
  3., 3.143, 2438.128, 6.672, 5.773, 108.637, 0.036, 0.038, 1.18, 248., 2.96, 
  "", "", "", "", "", "", "", "", "", "", 78506., 0.937, "", "", 
  "tests performed", "", "", "", "", "", "", "", "", "", 55.09, 8.3783945*^7, 
  237.016, 46.6, 21.453, 15.957, 45229.245, "", 156.139, 8.31, 28.2, 33.1, 
  "", 8., 81.33, 0.947}, {"DEU", "Europe", "Germany", "2020-07-23", 204881., 
  605., 490.143, 9110., 8., 3.286, 2445.349, 7.221, 5.85, 108.732, 0.095, 
  0.039, 1.19, 234., 2.793, "", "", "", "", "", "", "", "", "", "", 78759., 
  0.94, "", "", "tests performed", "", "", "", "", "", "", "", "", "", 55.09, 
  8.3783945*^7, 237.016, 46.6, 21.453, 15.957, 45229.245, "", 156.139, 8.31, 
  28.2, 33.1, "", 8., 81.33, 0.947}, {"DEU", "Europe", "Germany", 
  "2020-07-24", 205623., 742., 511.143, 9120., 10., 4.571, 2454.205, 8.856, 
  6.101, 108.851, 0.119, 0.055, 1.21, 235., 2.805, "", "", "", "", "", "", 
  "", "", "", "", 79012., 0.943, "", "", "tests performed", "", "", "", "", 
  "", "", "", "", "", 55.09, 8.3783945*^7, 237.016, 46.6, 21.453, 15.957, 
  45229.245, "", 156.139, 8.31, 28.2, 33.1, "", 8., 81.33, 0.947}, 
 {"DEU", "Europe", "Germany", "2020-07-25", 206278., 655., 550.286, 9124., 
  4., 4.714, 2462.023, 7.818, 6.568, 108.899, 0.048, 0.056, 1.22, 247., 
  2.948, "", "", "", "", "", "", "", "", "", "", 79266., 0.946, "", "", 
  "tests performed", "", "", "", "", "", "", "", "", "", 55.09, 8.3783945*^7, 
  237.016, 46.6, 21.453, 15.957, 45229.245, "", 156.139, 8.31, 28.2, 33.1, 
  "", 8., 81.33, 0.947}, {"DEU", "Europe", "Germany", "2020-07-26", 206667., 
  389., 561.714, 9124., 0., 4.571, 2466.666, 4.643, 6.704, 108.899, 0., 
  0.055, 1.22, 265., 3.163, "", "", "", "", 296.182, 3.535, "", 7.953998*^6, 
  94.935, "", 79519., 0.949, 0.008, 125., "tests performed", "", "", "", "", 
  "", "", "", "", "", 55.09, 8.3783945*^7, 237.016, 46.6, 21.453, 15.957, 
  45229.245, "", 156.139, 8.31, 28.2, 33.1, "", 8., 81.33, 0.947}, 
 {"DEU", "Europe", "Germany", "2020-07-27", 207112., 445., 541., 9125., 1., 
  4.429, 2471.977, 5.311, 6.457, 108.911, 0.012, 0.053, 1.21, 257., 3.067, 
  "", "", "", "", "", "", "", "", "", "", 80184., 0.957, "", "", 
  "tests performed", "", "", "", "", "", "", "", "", "", 55.09, 8.3783945*^7, 
  237.016, 46.6, 21.453, 15.957, 45229.245, "", 156.139, 8.31, 28.2, 33.1, 
  "", 8., 81.33, 0.947}, {"DEU", "Europe", "Germany", "2020-07-28", 207707., 
  595., 570., 9131., 6., 4.571, 2479.079, 7.102, 6.803, 108.983, 0.072, 
  0.055, 1.22, 253., 3.02, "", "", "", "", "", "", "", "", "", "", 80848., 
  0.965, "", "", "tests performed", "", "", "", "", "", "", "", "", "", 
  55.09, 8.3783945*^7, 237.016, 46.6, 21.453, 15.957, 45229.245, "", 156.139, 
  8.31, 28.2, 33.1, "", 8., 81.33, 0.947}, {"DEU", "Europe", "Germany", 
  "2020-07-29", 208546., 839., 610., 9135., 4., 4.714, 2489.093, 10.014, 
  7.281, 109.03, 0.048, 0.056, 1.23, 255., 3.044, "", "", "", "", "", "", "", 
  "", "", "", 81513., 0.973, "", "", "tests performed", "", "", "", "", "", 
  "", "", "", "", 55.09, 8.3783945*^7, 237.016, 46.6, 21.453, 15.957, 
  45229.245, "", 156.139, 8.31, 28.2, 33.1, "", 8., 81.33, 0.947}, 
 {"DEU", "Europe", "Germany", "2020-07-30", 209535., 989., 664.857, 9144., 
  9., 4.857, 2500.897, 11.804, 7.935, 109.138, 0.107, 0.058, 1.24, 260., 
  3.103, "", "", "", "", "", "", "", "", "", "", 82178., 0.981, "", "", 
  "tests performed", "", "", "", "", "", "", "", "", "", 55.09, 8.3783945*^7, 
  237.016, 46.6, 21.453, 15.957, 45229.245, "", 156.139, 8.31, 28.2, 33.1, 
  "", 8., 81.33, 0.947}, {"DEU", "Europe", "Germany", "2020-07-31", 210399., 
  864., 682.286, 9147., 3., 3.857, 2511.209, 10.312, 8.143, 109.174, 0.036, 
  0.046, 1.23, 259., 3.091, "", "", "", "", "", "", "", "", "", "", 82842., 
  0.989, "", "", "tests performed", "", "", "", "", "", "", "", "", "", 
  57.87, 8.3783945*^7, 237.016, 46.6, 21.453, 15.957, 45229.245, "", 156.139, 
  8.31, 28.2, 33.1, "", 8., 81.33, 0.947}, {"DEU", "Europe", "Germany", 
  "2020-08-01", 211005., 606., 675.286, 9154., 7., 4.286, 2518.442, 7.233, 
  8.06, 109.257, 0.084, 0.051, 1.23, 255., 3.044, "", "", "", "", "", "", "", 
  "", "", "", 83507., 0.997, "", "", "tests performed", "", "", "", "", "", 
  "", "", "", "", 57.87, 8.3783945*^7, 237.016, 46.6, 21.453, 15.957, 
  45229.245, "", 156.139, 8.31, 28.2, 33.1, "", 8., 81.33, 0.947}, 
 {"DEU", "Europe", "Germany", "2020-08-02", 211220., 215., 650.429, 9154., 
  0., 4.286, 2521.008, 2.566, 7.763, 109.257, 0., 0.051, 1.23, 267., 3.187, 
  "", "", "", "", 339.501, 4.052, "", 8.543199*^6, 101.967, "", 84172., 
  1.005, 0.01, 100., "tests performed", "", "", "", "", "", "", "", "", "", 
  57.87, 8.3783945*^7, 237.016, 46.6, 21.453, 15.957, 45229.245, "", 156.139, 
  8.31, 28.2, 33.1, "", 8., 81.33, 0.947}, {"DEU", "Europe", "Germany", 
  "2020-08-03", 212111., 891., 714.143, 9154., 0., 4.143, 2531.643, 10.634, 
  8.524, 109.257, 0., 0.049, 1.24, 263., 3.139, "", "", "", "", "", "", "", 
  "", "", "", 86830., 1.036, "", "", "tests performed", "", "", "", "", "", 
  "", "", "", "", 57.87, 8.3783945*^7, 237.016, 46.6, 21.453, 15.957, 
  45229.245, "", 156.139, 8.31, 28.2, 33.1, "", 8., 81.33, 0.947}, 
 {"DEU", "Europe", "Germany", "2020-08-04", 212828., 717., 731.571, 9163., 
  9., 4.571, 2540.2, 8.558, 8.732, 109.365, 0.107, 0.055, 1.24, 258., 3.079, 
  "", "", "", "", "", "", "", "", "", "", 89489., 1.068, "", "", 
  "tests performed", "", "", "", "", "", "", "", "", "", 57.87, 8.3783945*^7, 
  237.016, 46.6, 21.453, 15.957, 45229.245, "", 156.139, 8.31, 28.2, 33.1, 
  "", 8., 81.33, 0.947}, {"DEU", "Europe", "Germany", "2020-08-05", 214113., 
  1285., 795.286, 9179., 16., 6.286, 2555.537, 15.337, 9.492, 109.556, 0.191, 
  0.075, 1.25, 238., 2.841, "", "", "", "", "", "", "", "", "", "", 92148., 
  1.1, "", "", "tests performed", "", "", "", "", "", "", "", "", "", 57.87, 
  8.3783945*^7, 237.016, 46.6, 21.453, 15.957, 45229.245, "", 156.139, 8.31, 
  28.2, 33.1, "", 8., 81.33, 0.947}, {"DEU", "Europe", "Germany", 
  "2020-08-06", 215039., 926., 786.286, 9181., 2., 5.286, 2566.59, 11.052, 
  9.385, 109.579, 0.024, 0.063, 1.24, 236., 2.817, "", "", "", "", "", "", 
  "", "", "", "", 94806., 1.132, "", "", "tests performed", "", "", "", "", 
  "", "", "", "", "", 57.87, 8.3783945*^7, 237.016, 46.6, 21.453, 15.957, 
  45229.245, "", 156.139, 8.31, 28.2, 33.1, "", 8., 81.33, 0.947}, 
 {"DEU", "Europe", "Germany", "2020-08-07", 216196., 1157., 828.143, 9195., 
  14., 6.857, 2580.399, 13.809, 9.884, 109.747, 0.167, 0.082, 1.24, 226., 
  2.697, "", "", "", "", "", "", "", "", "", "", 97465., 1.163, "", "", 
  "tests performed", "", "", "", "", "", "", "", "", "", 59.72, 8.3783945*^7, 
  237.016, 46.6, 21.453, 15.957, 45229.245, "", 156.139, 8.31, 28.2, 33.1, 
  "", 8., 81.33, 0.947}, {"DEU", "Europe", "Germany", "2020-08-08", 216903., 
  707., 842.571, 9201., 6., 6.714, 2588.837, 8.438, 10.056, 109.818, 0.072, 
  0.08, 1.24, 228., 2.721, "", "", "", "", "", "", "", "", "", "", 100124., 
  1.195, "", "", "tests performed", "", "", "", "", "", "", "", "", "", 
  56.94, 8.3783945*^7, 237.016, 46.6, 21.453, 15.957, 45229.245, "", 156.139, 
  8.31, 28.2, 33.1, "", 8., 81.33, 0.947}, {"DEU", "Europe", "Germany", 
  "2020-08-09", 217288., 385., 866.857, 9202., 1., 6.857, 2593.432, 4.595, 
  10.346, 109.83, 0.012, 0.082, 1.24, 234., 2.793, "", "", "", "", 305.249, 
  3.643, "", 9.262675*^6, 110.554, "", 102782., 1.227, 0.01, 100., 
  "tests performed", "", "", "", "", "", "", "", "", "", 56.94, 8.3783945*^7, 
  237.016, 46.6, 21.453, 15.957, 45229.245, "", 156.139, 8.31, 28.2, 33.1, 
  "", 8., 81.33, 0.947}, {"DEU", "Europe", "Germany", "2020-08-10", 218508., 
  1220., 913.857, 9203., 1., 7., 2607.994, 14.561, 10.907, 109.842, 0.012, 
  0.084, 1.24, 227., 2.709, "", "", "", "", "", "", "", "", "", "", 105879., 
  1.264, "", "", "tests performed", "", "", "", "", "", "", "", "", "", 
  56.94, 8.3783945*^7, 237.016, 46.6, 21.453, 15.957, 45229.245, "", 156.139, 
  8.31, 28.2, 33.1, "", 8., 81.33, 0.947}, {"DEU", "Europe", "Germany", 
  "2020-08-11", 219540., 1032., 958.857, 9208., 5., 6.429, 2620.311, 12.317, 
  11.444, 109.902, 0.06, 0.077, 1.24, 230., 2.745, "", "", "", "", "", "", 
  "", "", "", "", 108975., 1.301, "", "", "tests performed", "", "", "", "", 
  "", "", "", "", "", 56.94, 8.3783945*^7, 237.016, 46.6, 21.453, 15.957, 
  45229.245, "", 156.139, 8.31, 28.2, 33.1, "", 8., 81.33, 0.947}, 
 {"DEU", "Europe", "Germany", "2020-08-12", 220859., 1319., 963.714, 9213., 
  5., 4.857, 2636.054, 15.743, 11.502, 109.961, 0.06, 0.058, 1.24, 220., 
  2.626, "", "", "", "", "", "", "", "", "", "", 112071., 1.338, "", "", 
  "tests performed", "", "", "", "", "", "", "", "", "", 56.94, 8.3783945*^7, 
  237.016, 46.6, 21.453, 15.957, 45229.245, "", 156.139, 8.31, 28.2, 33.1, 
  "", 8., 81.33, 0.947}, {"DEU", "Europe", "Germany", "2020-08-13", 222281., 
  1422., 1034.571, 9217., 4., 5.143, 2653.026, 16.972, 12.348, 110.009, 
  0.048, 0.061, 1.24, 223., 2.662, "", "", "", "", "", "", "", "", "", "", 
  115167., 1.375, "", "", "tests performed", "", "", "", "", "", "", "", "", 
  "", 56.94, 8.3783945*^7, 237.016, 46.6, 21.453, 15.957, 45229.245, "", 
  156.139, 8.31, 28.2, 33.1, "", 8., 81.33, 0.947}, 
 {"DEU", "Europe", "Germany", "2020-08-14", 223791., 1510., 1085., 9230., 
  13., 5., 2671.049, 18.023, 12.95, 110.164, 0.155, 0.06, 1.23, 230., 2.745, 
  "", "", "", "", "", "", "", "", "", "", 118263., 1.412, "", "", 
  "tests performed", "", "", "", "", "", "", "", "", "", 56.94, 8.3783945*^7, 
  237.016, 46.6, 21.453, 15.957, 45229.245, "", 156.139, 8.31, 28.2, 33.1, 
  "", 8., 81.33, 0.947}, {"DEU", "Europe", "Germany", "2020-08-15", 224488., 
  697., 1083.571, 9235., 5., 4.857, 2679.368, 8.319, 12.933, 110.224, 0.06, 
  0.058, 1.22, 228., 2.721, "", "", "", "", "", "", "", "", "", "", 121360., 
  1.448, "", "", "tests performed", "", "", "", "", "", "", "", "", "", 
  56.94, 8.3783945*^7, 237.016, 46.6, 21.453, 15.957, 45229.245, "", 156.139, 
  8.31, 28.2, 33.1, "", 8., 81.33, 0.947}, {"DEU", "Europe", "Germany", 
  "2020-08-16", 225007., 519., 1102.714, 9235., 0., 4.714, 2685.562, 6.195, 
  13.161, 110.224, 0., 0.056, 1.21, 224., 2.674, "", "", "", "", 339.501, 
  4.052, "", 1.0133866*^7, 120.952, "", 124456., 1.485, 0.01, 100., 
  "tests performed", "", "", "", "", "", "", "", "", "", 56.94, 8.3783945*^7, 
  237.016, 46.6, 21.453, 15.957, 45229.245, "", 156.139, 8.31, 28.2, 33.1, 
  "", 8., 81.33, 0.947}, {"DEU", "Europe", "Germany", "2020-08-17", 226700., 
  1693., 1170.286, 9236., 1., 4.714, 2705.769, 20.207, 13.968, 110.236, 
  0.012, 0.056, 1.21, 226., 2.697, "", "", "", "", "", "", "", "", "", "", 
  127788., 1.525, "", "", "tests performed", "", "", "", "", "", "", "", "", 
  "", 56.94, 8.3783945*^7, 237.016, 46.6, 21.453, 15.957, 45229.245, "", 
  156.139, 8.31, 28.2, 33.1, "", 8., 81.33, 0.947}, 
 {"DEU", "Europe", "Germany", "2020-08-18", 228120., 1420., 1225.714, 9241., 
  5., 4.714, 2722.717, 16.948, 14.629, 110.296, 0.06, 0.056, 1.2, 219., 
  2.614, "", "", "", "", "", "", "", "", "", "", 131119., 1.565, "", "", 
  "tests performed", "", "", "", "", "", "", "", "", "", 56.94, 8.3783945*^7, 
  237.016, 46.6, 21.453, 15.957, 45229.245, "", 156.139, 8.31, 28.2, 33.1, 
  "", 8., 81.33, 0.947}, {"DEU", "Europe", "Germany", "2020-08-19", 229706., 
  1586., 1263.857, 9249., 8., 5.143, 2741.647, 18.93, 15.085, 110.391, 0.095, 
  0.061, 1.18, 226., 2.697, "", "", "", "", "", "", "", "", "", "", 134451., 
  1.605, "", "", "tests performed", "", "", "", "", "", "", "", "", "", 
  56.94, 8.3783945*^7, 237.016, 46.6, 21.453, 15.957, 45229.245, "", 156.139, 
  8.31, 28.2, 33.1, "", 8., 81.33, 0.947}, {"DEU", "Europe", "Germany", 
  "2020-08-20", 231292., 1586., 1287.286, 9263., 14., 6.571, 2760.577, 18.93, 
  15.364, 110.558, 0.167, 0.078, 1.16, 229., 2.733, "", "", "", "", "", "", 
  "", "", "", "", 137783., 1.645, "", "", "tests performed", "", "", "", "", 
  "", "", "", "", "", 56.94, 8.3783945*^7, 237.016, 46.6, 21.453, 15.957, 
  45229.245, "", 156.139, 8.31, 28.2, 33.1, "", 8., 81.33, 0.947}, 
 {"DEU", "Europe", "Germany", "2020-08-21", 233029., 1737., 1319.714, 9266., 
  3., 5.143, 2781.309, 20.732, 15.751, 110.594, 0.036, 0.061, 1.15, 235., 
  2.805, "", "", "", "", "", "", "", "", "", "", 141115., 1.684, "", "", 
  "tests performed", "", "", "", "", "", "", "", "", "", 56.94, 8.3783945*^7, 
  237.016, 46.6, 21.453, 15.957, 45229.245, "", 156.139, 8.31, 28.2, 33.1, 
  "", 8., 81.33, 0.947}, {"DEU", "Europe", "Germany", "2020-08-22", 233861., 
  832., 1339., 9272., 6., 5.286, 2791.239, 9.93, 15.982, 110.666, 0.072, 
  0.063, 1.13, 230., 2.745, "", "", "", "", "", "", "", "", "", "", 144447., 
  1.724, "", "", "tests performed", "", "", "", "", "", "", "", "", "", 
  56.94, 8.3783945*^7, 237.016, 46.6, 21.453, 15.957, 45229.245, "", 156.139, 
  8.31, 28.2, 33.1, "", 8., 81.33, 0.947}, {"DEU", "Europe", "Germany", 
  "2020-08-23", 234494., 633., 1355.286, 9275., 3., 5.714, 2798.794, 7.555, 
  16.176, 110.701, 0.036, 0.068, 1.11, 242., 2.888, "", "", "", "", 306.256, 
  3.655, "", 1.1168315*^7, 133.299, "", 147778., 1.764, 0.009, 111.1, 
  "tests performed", "", "", "", "", "", "", "", "", "", 56.94, 8.3783945*^7, 
  237.016, 46.6, 21.453, 15.957, 45229.245, "", 156.139, 8.31, 28.2, 33.1, 
  "", 8., 81.33, 0.947}, {"DEU", "Europe", "Germany", "2020-08-24", 236122., 
  1628., 1346., 9276., 1., 5.714, 2818.225, 19.431, 16.065, 110.713, 0.012, 
  0.068, 1.1, 243., 2.9, "", "", "", "", "", "", "", "", "", "", 149802., 
  1.788, "", "", "tests performed", "", "", "", "", "", "", "", "", "", 
  59.72, 8.3783945*^7, 237.016, 46.6, 21.453, 15.957, 45229.245, "", 156.139, 
  8.31, 28.2, 33.1, "", 8., 81.33, 0.947}, {"DEU", "Europe", "Germany", 
  "2020-08-25", 237583., 1461., 1351.857, 9281., 5., 5.714, 2835.663, 17.438, 
  16.135, 110.773, 0.06, 0.068, 1.09, 223., 2.662, "", "", "", "", "", "", 
  "", "", "", "", 151826., 1.812, "", "", "tests performed", "", "", "", "", 
  "", "", "", "", "", 59.72, 8.3783945*^7, 237.016, 46.6, 21.453, 15.957, 
  45229.245, "", 156.139, 8.31, 28.2, 33.1, "", 8., 81.33, 0.947}, 
 {"DEU", "Europe", "Germany", "2020-08-26", 239010., 1427., 1329.143, 9285., 
  4., 5.143, 2852.695, 17.032, 15.864, 110.821, 0.048, 0.061, 1.07, 225., 
  2.685, "", "", "", "", "", "", "", "", "", "", 153850., 1.836, "", "", 
  "tests performed", "", "", "", "", "", "", "", "", "", 59.72, 8.3783945*^7, 
  237.016, 46.6, 21.453, 15.957, 45229.245, "", 156.139, 8.31, 28.2, 33.1, 
  "", 8., 81.33, 0.947}, {"DEU", "Europe", "Germany", "2020-08-27", 240571., 
  1561., 1325.571, 9290., 5., 3.857, 2871.326, 18.631, 15.821, 110.88, 0.06, 
  0.046, 1.05, 238., 2.841, "", "", "", "", "", "", "", "", "", "", 155874., 
  1.86, "", "", "tests performed", "", "", "", "", "", "", "", "", "", 59.72, 
  8.3783945*^7, 237.016, 46.6, 21.453, 15.957, 45229.245, "", 156.139, 8.31, 
  28.2, 33.1, "", 8., 81.33, 0.947}, {"DEU", "Europe", "Germany", 
  "2020-08-28", 242126., 1555., 1299.571, 9290., 0., 3.429, 2889.885, 18.56, 
  15.511, 110.88, 0., 0.041, 1.04, 234., 2.793, "", "", "", "", "", "", "", 
  "", "", "", 157898., 1.885, "", "", "tests performed", "", "", "", "", "", 
  "", "", "", "", 59.72, 8.3783945*^7, 237.016, 46.6, 21.453, 15.957, 
  45229.245, "", 156.139, 8.31, 28.2, 33.1, "", 8., 81.33, 0.947}, 
 {"DEU", "Europe", "Germany", "2020-08-29", 242835., 709., 1282., 9299., 9., 
  3.857, 2898.348, 8.462, 15.301, 110.988, 0.107, 0.046, 1.04, 239., 2.853, 
  "", "", "", "", "", "", "", "", "", "", 159922., 1.909, "", "", 
  "tests performed", "", "", "", "", "", "", "", "", "", 59.72, 8.3783945*^7, 
  237.016, 46.6, 21.453, 15.957, 45229.245, "", 156.139, 8.31, 28.2, 33.1, 
  "", 8., 81.33, 0.947}, {"DEU", "Europe", "Germany", "2020-08-30", 243305., 
  470., 1258.714, 9300., 1., 3.571, 2903.957, 5.61, 15.023, 111., 0.012, 
  0.043, 1.03, 243., 2.9, "", "", "", "", 288.123, 3.439, "", 1.2301938*^7, 
  146.829, "", 161946., 1.933, 0.007, 142.9, "tests performed", "", "", "", 
  "", "", "", "", "", "", 59.72, 8.3783945*^7, 237.016, 46.6, 21.453, 15.957, 
  45229.245, "", 156.139, 8.31, 28.2, 33.1, "", 8., 81.33, 0.947}, 
 {"DEU", "Europe", "Germany", "2020-08-31", 244802., 1497., 1240., 9303., 3., 
  3.857, 2921.825, 17.867, 14.8, 111.036, 0.036, 0.046, 1.03, 244., 2.912, 
  "", "", "", "", "", "", "", "", "", "", 160300., 1.913, "", "", 
  "tests performed", "", "", "", "", "", "", "", "", "", 59.72, 8.3783945*^7, 
  237.016, 46.6, 21.453, 15.957, 45229.245, "", 156.139, 8.31, 28.2, 33.1, 
  "", 8., 81.33, 0.947}, {"DEU", "Europe", "Germany", "2020-09-01", 246015., 
  1213., 1204.571, 9307., 4., 3.714, 2936.302, 14.478, 14.377, 111.083, 
  0.048, 0.044, 1.03, 233., 2.781, "", "", "", "", "", "", "", "", "", "", 
  158653., 1.894, "", "", "tests performed", "", "", "", "", "", "", "", "", 
  "", 59.72, 8.3783945*^7, 237.016, 46.6, 21.453, 15.957, 45229.245, "", 
  156.139, 8.31, 28.2, 33.1, "", 8., 81.33, 0.947}, 
 {"DEU", "Europe", "Germany", "2020-09-02", 247411., 1396., 1200.143, 9322., 
  15., 5.286, 2952.964, 16.662, 14.324, 111.262, 0.179, 0.063, 1.03, 226., 
  2.697, "", "", "", "", "", "", "", "", "", "", 157006., 1.874, "", "", 
  "tests performed", "", "", "", "", "", "", "", "", "", 59.72, 8.3783945*^7, 
  237.016, 46.6, 21.453, 15.957, 45229.245, "", 156.139, 8.31, 28.2, 33.1, 
  "", 8., 81.33, 0.947}, {"DEU", "Europe", "Germany", "2020-09-03", 248840., 
  1429., 1181.286, 9322., 0., 4.571, 2970.02, 17.056, 14.099, 111.262, 0., 
  0.055, 1.04, 221., 2.638, "", "", "", "", "", "", "", "", "", "", 155360., 
  1.854, "", "", "tests performed", "", "", "", "", "", "", "", "", "", 
  57.87, 8.3783945*^7, 237.016, 46.6, 21.453, 15.957, 45229.245, "", 156.139, 
  8.31, 28.2, 33.1, "", 8., 81.33, 0.947}, {"DEU", "Europe", "Germany", 
  "2020-09-04", 250283., 1443., 1165.286, 9327., 5., 5.286, 2987.243, 17.223, 
  13.908, 111.322, 0.06, 0.063, 1.05, 223., 2.662, "", "", "", "", "", "", 
  "", "", "", "", 153713., 1.835, "", "", "tests performed", "", "", "", "", 
  "", "", "", "", "", 49.54, 8.3783945*^7, 237.016, 46.6, 21.453, 15.957, 
  45229.245, "", 156.139, 8.31, 28.2, 33.1, "", 8., 81.33, 0.947}, 
 {"DEU", "Europe", "Germany", "2020-09-05", 251058., 775., 1174.714, 9329., 
  2., 4.286, 2996.493, 9.25, 14.021, 111.346, 0.024, 0.051, 1.06, 220., 
  2.626, "", "", "", "", "", "", "", "", "", "", 152067., 1.815, "", "", 
  "tests performed", "", "", "", "", "", "", "", "", "", 49.54, 8.3783945*^7, 
  237.016, 46.6, 21.453, 15.957, 45229.245, "", 156.139, 8.31, 28.2, 33.1, 
  "", 8., 81.33, 0.947}, {"DEU", "Europe", "Germany", "2020-09-06", 251728., 
  670., 1203.286, 9330., 1., 4.286, 3004.49, 7.997, 14.362, 111.358, 0.012, 
  0.051, 1.07, 216., 2.578, "", "", "", "", 325.397, 3.884, "", 1.335488*^7, 
  159.397, "", 150420., 1.795, 0.008, 125., "tests performed", "", "", "", 
  "", "", "", "", "", "", 49.54, 8.3783945*^7, 237.016, 46.6, 21.453, 15.957, 
  45229.245, "", 156.139, 8.31, 28.2, 33.1, "", 8., 81.33, 0.947}, 
 {"DEU", "Europe", "Germany", "2020-09-07", 253626., 1898., 1260.571, 9331., 
  1., 4., 3027.143, 22.654, 15.046, 111.37, 0.012, 0.048, 1.08, 227., 2.709, 
  "", "", "", "", "", "", "", "", "", "", 152370., 1.819, "", "", 
  "tests performed", "", "", "", "", "", "", "", "", "", 49.54, 8.3783945*^7, 
  237.016, 46.6, 21.453, 15.957, 45229.245, "", 156.139, 8.31, 28.2, 33.1, 
  "", 8., 81.33, 0.947}, {"DEU", "Europe", "Germany", "2020-09-08", 254957., 
  1331., 1277.429, 9336., 5., 4.143, 3043.029, 15.886, 15.247, 111.429, 0.06, 
  0.049, 1.09, 229., 2.733, "", "", "", "", "", "", "", "", "", "", 154319., 
  1.842, "", "", "tests performed", "", "", "", "", "", "", "", "", "", 
  49.54, 8.3783945*^7, 237.016, 46.6, 21.453, 15.957, 45229.245, "", 156.139, 
  8.31, 28.2, 33.1, "", 8., 81.33, 0.947}, {"DEU", "Europe", "Germany", 
  "2020-09-09", 256433., 1476., 1288.857, 9342., 6., 2.857, 3060.646, 17.617, 
  15.383, 111.501, 0.072, 0.034, 1.09, 225., 2.685, "", "", "", "", "", "", 
  "", "", "", "", 156269., 1.865, "", "", "tests performed", "", "", "", "", 
  "", "", "", "", "", 49.54, 8.3783945*^7, 237.016, 46.6, 21.453, 15.957, 
  45229.245, "", 156.139, 8.31, 28.2, 33.1, "", 8., 81.33, 0.947}, 
 {"DEU", "Europe", "Germany", "2020-09-10", 258149., 1716., 1329.857, 9345., 
  3., 3.286, 3081.127, 20.481, 15.872, 111.537, 0.036, 0.039, 1.09, 230., 
  2.745, "", "", "", "", "", "", "", "", "", "", 158218., 1.888, "", "", 
  "tests performed", "", "", "", "", "", "", "", "", "", 49.54, 8.3783945*^7, 
  237.016, 46.6, 21.453, 15.957, 45229.245, "", 156.139, 8.31, 28.2, 33.1, 
  "", 8., 81.33, 0.947}, {"DEU", "Europe", "Germany", "2020-09-11", 259735., 
  1586., 1350.286, 9348., 3., 3., 3100.057, 18.93, 16.116, 111.573, 0.036, 
  0.036, 1.1, 218., 2.602, "", "", "", "", "", "", "", "", "", "", 160168., 
  1.912, "", "", "tests performed", "", "", "", "", "", "", "", "", "", 
  49.54, 8.3783945*^7, 237.016, 46.6, 21.453, 15.957, 45229.245, "", 156.139, 
  8.31, 28.2, 33.1, "", 8., 81.33, 0.947}, {"DEU", "Europe", "Germany", 
  "2020-09-12", 260817., 1082., 1394.143, 9352., 4., 3.286, 3112.971, 12.914, 
  16.64, 111.62, 0.048, 0.039, 1.11, 231., 2.757, "", "", "", "", "", "", "", 
  "", "", "", 162117., 1.935, "", "", "tests performed", "", "", "", "", "", 
  "", "", "", "", 49.54, 8.3783945*^7, 237.016, 46.6, 21.453, 15.957, 
  45229.245, "", 156.139, 8.31, 28.2, 33.1, "", 8., 81.33, 0.947}, 
 {"DEU", "Europe", "Germany", "2020-09-13", 261737., 920., 1429.857, 9354., 
  2., 3.429, 3123.952, 10.981, 17.066, 111.644, 0.024, 0.041, 1.12, 234., 
  2.793, "", "", "", "", 397.932, 4.749, "", 1.4503345*^7, 173.104, "", 
  164066., 1.958, 0.009, 111.1, "tests performed", "", "", "", "", "", "", 
  "", "", "", 49.54, 8.3783945*^7, 237.016, 46.6, 21.453, 15.957, 45229.245, 
  "", 156.139, 8.31, 28.2, 33.1, "", 8., 81.33, 0.947}, 
 {"DEU", "Europe", "Germany", "2020-09-14", 263222., 1485., 1370.857, 9356., 
  2., 3.571, 3141.676, 17.724, 16.362, 111.668, 0.024, 0.043, 1.13, 233., 
  2.781, "", "", "", "", "", "", "", "", "", "", 164054., 1.958, "", "", 
  "tests performed", "", "", "", "", "", "", "", "", "", 49.54, 8.3783945*^7, 
  237.016, 46.6, 21.453, 15.957, 45229.245, "", 156.139, 8.31, 28.2, 33.1, 
  "", 8., 81.33, 0.947}, {"DEU", "Europe", "Germany", "2020-09-15", 265014., 
  1792., 1436.714, 9367., 11., 4.429, 3163.064, 21.388, 17.148, 111.799, 
  0.131, 0.053, 1.14, 232., 2.769, "", "", "", "", "", "", "", "", "", "", 
  164043., 1.958, "", "", "tests performed", "", "", "", "", "", "", "", "", 
  "", 49.54, 8.3783945*^7, 237.016, 46.6, 21.453, 15.957, 45229.245, "", 
  156.139, 8.31, 28.2, 33.1, "", 8., 81.33, 0.947}, 
 {"DEU", "Europe", "Germany", "2020-09-16", 266869., 1855., 1490.857, 9373., 
  6., 4.429, 3185.205, 22.14, 17.794, 111.871, 0.072, 0.053, 1.15, 228., 
  2.721, "", "", "", "", "", "", "", "", "", "", 164031., 1.958, "", "", 
  "tests performed", "", "", "", "", "", "", "", "", "", 49.54, 8.3783945*^7, 
  237.016, 46.6, 21.453, 15.957, 45229.245, "", 156.139, 8.31, 28.2, 33.1, 
  "", 8., 81.33, 0.947}, {"DEU", "Europe", "Germany", "2020-09-17", 269048., 
  2179., 1557., 9376., 3., 4.429, 3211.212, 26.007, 18.584, 111.907, 0.036, 
  0.053, 1.15, 234., 2.793, "", "", "", "", "", "", "", "", "", "", 164019., 
  1.958, "", "", "tests performed", "", "", "", "", "", "", "", "", "", 
  49.54, 8.3783945*^7, 237.016, 46.6, 21.453, 15.957, 45229.245, "", 156.139, 
  8.31, 28.2, 33.1, "", 8., 81.33, 0.947}, {"DEU", "Europe", "Germany", 
  "2020-09-18", 271247., 2199., 1644.571, 9386., 10., 5.429, 3237.458, 
  26.246, 19.629, 112.026, 0.119, 0.065, 1.15, 243., 2.9, "", "", "", "", "", 
  "", "", "", "", "", 164007., 1.957, "", "", "tests performed", "", "", "", 
  "", "", "", "", "", "", 49.54, 8.3783945*^7, 237.016, 46.6, 21.453, 15.957, 
  45229.245, "", 156.139, 8.31, 28.2, 33.1, "", 8., 81.33, 0.947}, 
 {"DEU", "Europe", "Germany", "2020-09-19", 272932., 1685., 1730.714, 9388., 
  2., 5.143, 3257.569, 20.111, 20.657, 112.05, 0.024, 0.061, 1.15, 253., 
  3.02, "", "", "", "", "", "", "", "", "", "", 163995., 1.957, "", "", 
  "tests performed", "", "", "", "", "", "", "", "", "", 49.54, 8.3783945*^7, 
  237.016, 46.6, 21.453, 15.957, 45229.245, "", 156.139, 8.31, 28.2, 33.1, 
  "", 8., 81.33, 0.947}, {"DEU", "Europe", "Germany", "2020-09-20", 273965., 
  1033., 1746.857, 9390., 2., 5.143, 3269.899, 12.329, 20.85, 112.074, 0.024, 
  0.061, 1.14, 265., 3.163, "", "", "", "", 572.215, 6.83, "", 1.5651224*^7, 
  186.805, "", 163983., 1.957, 0.012, 83.3, "tests performed", "", "", "", 
  "", "", "", "", "", "", 49.54, 8.3783945*^7, 237.016, 46.6, 21.453, 15.957, 
  45229.245, "", 156.139, 8.31, 28.2, 33.1, "", 8., 81.33, 0.947}, 
 {"DEU", "Europe", "Germany", "2020-09-21", 275560., 1595., 1762.571, 9390., 
  0., 4.857, 3288.936, 19.037, 21.037, 112.074, 0., 0.058, 1.13, 265., 3.163, 
  "", "", "", "", "", "", "", "", "", "", 165460., 1.975, "", "", 
  "tests performed", "", "", "", "", "", "", "", "", "", 49.54, 8.3783945*^7, 
  237.016, 46.6, 21.453, 15.957, 45229.245, "", 156.139, 8.31, 28.2, 33.1, 
  "", 8., 81.33, 0.947}, {"DEU", "Europe", "Germany", "2020-09-22", 277412., 
  1852., 1771.143, 9405., 15., 5.429, 3311.04, 22.104, 21.139, 112.253, 
  0.179, 0.065, 1.14, 274., 3.27, "", "", "", "", "", "", "", "", "", "", 
  166938., 1.992, "", "", "tests performed", "", "", "", "", "", "", "", "", 
  "", 49.54, 8.3783945*^7, 237.016, 46.6, 21.453, 15.957, 45229.245, "", 
  156.139, 8.31, 28.2, 33.1, "", 8., 81.33, 0.947}, 
 {"DEU", "Europe", "Germany", "2020-09-23", 279025., 1613., 1736.571, 9423., 
  18., 7.143, 3330.292, 19.252, 20.727, 112.468, 0.215, 0.085, 1.14, 289., 
  3.449, "", "", "", "", "", "", "", "", "", "", 168415., 2.01, "", "", 
  "tests performed", "", "", "", "", "", "", "", "", "", 49.54, 8.3783945*^7, 
  237.016, 46.6, 21.453, 15.957, 45229.245, "", 156.139, 8.31, 28.2, 33.1, 
  "", 8., 81.33, 0.947}, {"DEU", "Europe", "Germany", "2020-09-24", 281346., 
  2321., 1756.857, 9436., 13., 8.571, 3357.994, 27.702, 20.969, 112.623, 
  0.155, 0.102, 1.15, 291., 3.473, "", "", "", "", "", "", "", "", "", "", 
  169893., 2.028, "", "", "tests performed", "", "", "", "", "", "", "", "", 
  "", 49.54, 8.3783945*^7, 237.016, 46.6, 21.453, 15.957, 45229.245, "", 
  156.139, 8.31, 28.2, 33.1, "", 8., 81.33, 0.947}, 
 {"DEU", "Europe", "Germany", "2020-09-25", 283712., 2366., 1780.714, 9451., 
  15., 9.286, 3386.233, 28.239, 21.254, 112.802, 0.179, 0.111, 1.16, 297., 
  3.545, "", "", "", "", "", "", "", "", "", "", 171370., 2.045, "", "", 
  "tests performed", "", "", "", "", "", "", "", "", "", 49.54, 8.3783945*^7, 
  237.016, 46.6, 21.453, 15.957, 45229.245, "", 156.139, 8.31, 28.2, 33.1, 
  "", 8., 81.33, 0.947}, {"DEU", "Europe", "Germany", "2020-09-26", 285026., 
  1314., 1727.714, 9459., 8., 10.143, 3401.917, 15.683, 20.621, 112.898, 
  0.095, 0.121, 1.17, 309., 3.688, "", "", "", "", "", "", "", "", "", "", 
  172848., 2.063, "", "", "tests performed", "", "", "", "", "", "", "", "", 
  "", 49.54, 8.3783945*^7, 237.016, 46.6, 21.453, 15.957, 45229.245, "", 
  156.139, 8.31, 28.2, 33.1, "", 8., 81.33, 0.947}, 
 {"DEU", "Europe", "Germany", "2020-09-27", 286339., 1313., 1767.714, 9464., 
  5., 10.571, 3417.588, 15.671, 21.098, 112.957, 0.06, 0.126, 1.18, 324., 
  3.867, "", "", "", "", 604.453, 7.214, "", 1.6871503*^7, 201.369, "", 
  174326., 2.081, 0.012, 83.3, "tests performed", "", "", "", "", "", "", "", 
  "", "", 49.54, 8.3783945*^7, 237.016, 46.6, 21.453, 15.957, 45229.245, "", 
  156.139, 8.31, 28.2, 33.1, "", 8., 81.33, 0.947}, 
 {"DEU", "Europe", "Germany", "2020-09-28", 288631., 2292., 1867.286, 9468., 
  4., 11.143, 3444.944, 27.356, 22.287, 113.005, 0.048, 0.133, 1.19, 352., 
  4.201, "", "", "", "", "", "", "", "", "", "", 172465., 2.058, "", "", 
  "tests performed", "", "", "", "", "", "", "", "", "", 49.54, 8.3783945*^7, 
  237.016, 46.6, 21.453, 15.957, 45229.245, "", 156.139, 8.31, 28.2, 33.1, 
  "", 8., 81.33, 0.947}, {"DEU", "Europe", "Germany", "2020-09-29", 290471., 
  1840., 1865.571, 9483., 15., 11.143, 3466.905, 21.961, 22.266, 113.184, 
  0.179, 0.133, 1.2, 351., 4.189, "", "", "", "", "", "", "", "", "", "", 
  170605., 2.036, "", "", "tests performed", "", "", "", "", "", "", "", "", 
  "", 49.54, 8.3783945*^7, 237.016, 46.6, 21.453, 15.957, 45229.245, "", 
  156.139, 8.31, 28.2, 33.1, "", 8., 81.33, 0.947}, 
 {"DEU", "Europe", "Germany", "2020-09-30", 292913., 2442., 1984., 9495., 
  12., 10.286, 3496.052, 29.146, 23.68, 113.327, 0.143, 0.123, 1.22, 354., 
  4.225, "", "", "", "", "", "", "", "", "", "", 168745., 2.014, "", "", 
  "tests performed", "", "", "", "", "", "", "", "", "", 49.54, 8.3783945*^7, 
  237.016, 46.6, 21.453, 15.957, 45229.245, "", 156.139, 8.31, 28.2, 33.1, 
  "", 8., 81.33, 0.947}, {"DEU", "Europe", "Germany", "2020-10-01", 295539., 
  2626., 2027.571, 9509., 14., 10.429, 3527.394, 31.343, 24.2, 113.494, 
  0.167, 0.124, 1.23, 360., 4.297, "", "", "", "", "", "", "", "", "", "", 
  166885., 1.992, "", "", "tests performed", "", "", "", "", "", "", "", "", 
  "", 49.54, 8.3783945*^7, 237.016, 46.6, 21.453, 15.957, 45229.245, "", 
  156.139, 8.31, 28.2, 33.1, "", 8., 81.33, 0.947}, 
 {"DEU", "Europe", "Germany", "2020-10-02", 298374., 2835., 2094.571, 9518., 
  9., 9.571, 3561.231, 33.837, 25., 113.602, 0.107, 0.114, 1.26, 370., 4.416, 
  "", "", "", "", "", "", "", "", "", "", 165024., 1.97, "", "", 
  "tests performed", "", "", "", "", "", "", "", "", "", 49.54, 8.3783945*^7, 
  237.016, 46.6, 21.453, 15.957, 45229.245, "", 156.139, 8.31, 28.2, 33.1, 
  "", 8., 81.33, 0.947}, {"DEU", "Europe", "Germany", "2020-10-03", 300027., 
  1653., 2143., 9531., 13., 10.286, 3580.961, 19.729, 25.578, 113.757, 0.155, 
  0.123, 1.28, 401., 4.786, "", "", "", "", "", "", "", "", "", "", 163164., 
  1.947, "", "", "tests performed", "", "", "", "", "", "", "", "", "", 
  49.54, 8.3783945*^7, 237.016, 46.6, 21.453, 15.957, 45229.245, "", 156.139, 
  8.31, 28.2, 33.1, "", 8., 81.33, 0.947}, {"DEU", "Europe", "Germany", 
  "2020-10-04", 301573., 1546., 2176.286, 9533., 2., 9.857, 3599.413, 18.452, 
  25.975, 113.781, 0.024, 0.118, 1.3, 422., 5.037, "", "", "", "", 856.308, 
  10.22, "", 1.800063*^7, 214.846, "", 161304., 1.925, 0.018, 55.6, 
  "tests performed", "", "", "", "", "", "", "", "", "", 49.54, 8.3783945*^7, 
  237.016, 46.6, 21.453, 15.957, 45229.245, "", 156.139, 8.31, 28.2, 33.1, 
  "", 8., 81.33, 0.947}, {"DEU", "Europe", "Germany", "2020-10-05", 304673., 
  3100., 2291.714, 9554., 21., 12.286, 3636.413, 37., 27.353, 114.031, 0.251, 
  0.147, 1.33, 444., 5.299, "", "", "", "", "", "", "", "", "", "", 163138., 
  1.947, "", "", "tests performed", "", "", "", "", "", "", "", "", "", 
  49.54, 8.3783945*^7, 237.016, 46.6, 21.453, 15.957, 45229.245, "", 156.139, 
  8.31, 28.2, 33.1, "", 8., 81.33, 0.947}, {"DEU", "Europe", "Germany", 
  "2020-10-06", 307127., 2454., 2379.429, 9566., 12., 11.857, 3665.702, 
  29.29, 28.4, 114.175, 0.143, 0.142, 1.36, 448., 5.347, "", "", "", "", "", 
  "", "", "", "", "", 164972., 1.969, "", "", "tests performed", "", "", "", 
  "", "", "", "", "", "", 49.54, 8.3783945*^7, 237.016, 46.6, 21.453, 15.957, 
  45229.245, "", 156.139, 8.31, 28.2, 33.1, "", 8., 81.33, 0.947}, 
 {"DEU", "Europe", "Germany", "2020-10-07", 311137., 4010., 2603.429, 9582., 
  16., 12.429, 3713.563, 47.861, 31.073, 114.366, 0.191, 0.148, 1.39, 470., 
  5.61, "", "", "", "", "", "", "", "", "", "", 166806., 1.991, "", "", 
  "tests performed", "", "", "", "", "", "", "", "", "", 49.54, 8.3783945*^7, 
  237.016, 46.6, 21.453, 15.957, 45229.245, "", 156.139, 8.31, 28.2, 33.1, 
  "", 8., 81.33, 0.947}, {"DEU", "Europe", "Germany", "2020-10-08", 315941., 
  4804., 2914.571, 9594., 12., 12.143, 3770.901, 57.338, 34.787, 114.509, 
  0.143, 0.145, 1.41, 487., 5.813, "", "", "", "", "", "", "", "", "", "", 
  168639., 2.013, "", "", "tests performed", "", "", "", "", "", "", "", "", 
  "", 49.54, 8.3783945*^7, 237.016, 46.6, 21.453, 15.957, 45229.245, "", 
  156.139, 8.31, 28.2, 33.1, "", 8., 81.33, 0.947}, 
 {"DEU", "Europe", "Germany", "2020-10-09", 320495., 4554., 3160.143, 9599., 
  5., 11.571, 3825.256, 54.354, 37.718, 114.568, 0.06, 0.138, 1.43, 510., 
  6.087, "", "", "", "", "", "", "", "", "", "", 170473., 2.035, "", "", 
  "tests performed", "", "", "", "", "", "", "", "", "", 49.54, 8.3783945*^7, 
  237.016, 46.6, 21.453, 15.957, 45229.245, "", 156.139, 8.31, 28.2, 33.1, 
  "", 8., 81.33, 0.947}, {"DEU", "Europe", "Germany", "2020-10-10", 323463., 
  2968., 3348., 9620., 21., 12.714, 3860.68, 35.424, 39.96, 114.819, 0.251, 
  0.152, 1.44, 531., 6.338, "", "", "", "", "", "", "", "", "", "", 172307., 
  2.057, "", "", "tests performed", "", "", "", "", "", "", "", "", "", 
  49.54, 8.3783945*^7, 237.016, 46.6, 21.453, 15.957, 45229.245, "", 156.139, 
  8.31, 28.2, 33.1, "", 8., 81.33, 0.947}, {"DEU", "Europe", "Germany", 
  "2020-10-11", 326309., 2846., 3533.714, 9626., 6., 13.286, 3894.648, 
  33.968, 42.177, 114.891, 0.072, 0.159, 1.46, 545., 6.505, "", "", "", "", 
  1332.819, 15.908, "", 1.9219618*^7, 229.395, "", 174141., 2.078, 0.025, 
  40., "tests performed", "", "", "", "", "", "", "", "", "", 49.54, 
  8.3783945*^7, 237.016, 46.6, 21.453, 15.957, 45229.245, "", 156.139, 8.31, 
  28.2, 33.1, "", 8., 81.33, 0.947}, {"DEU", "Europe", "Germany", 
  "2020-10-12", 332850., 6541., 4025.286, 9640., 14., 12.286, 3972.718, 
  78.07, 48.044, 115.058, 0.167, 0.147, 1.48, 589., 7.03, "", "", "", "", "", 
  "", "", "", "", "", 175475., 2.094, "", "", "tests performed", "", "", "", 
  "", "", "", "", "", "", 49.54, 8.3783945*^7, 237.016, 46.6, 21.453, 15.957, 
  45229.245, "", 156.139, 8.31, 28.2, 33.1, "", 8., 81.33, 0.947}, 
 {"DEU", "Europe", "Germany", "2020-10-13", 337314., 4464., 4312.429, 9682., 
  42., 16.571, 4025.998, 53.28, 51.471, 115.559, 0.501, 0.198, 1.47, 617., 
  7.364, "", "", "", "", "", "", "", "", "", "", 176809., 2.11, "", "", 
  "tests performed", "", "", "", "", "", "", "", "", "", 49.54, 8.3783945*^7, 
  237.016, 46.6, 21.453, 15.957, 45229.245, "", 156.139, 8.31, 28.2, 33.1, 
  "", 8., 81.33, 0.947}, {"DEU", "Europe", "Germany", "2020-10-14", 344487., 
  7173., 4764.286, 9716., 34., 19.143, 4111.611, 85.613, 56.864, 115.965, 
  0.406, 0.228, 1.48, 601., 7.173, "", "", "", "", "", "", "", "", "", "", 
  178143., 2.126, "", "", "tests performed", "", "", "", "", "", "", "", "", 
  "", 49.54, 8.3783945*^7, 237.016, 46.6, 21.453, 15.957, 45229.245, "", 
  156.139, 8.31, 28.2, 33.1, "", 8., 81.33, 0.947}, 
 {"DEU", "Europe", "Germany", "2020-10-15", 352107., 7620., 5166.571, 9739., 
  23., 20.714, 4202.559, 90.948, 61.665, 116.239, 0.275, 0.247, 1.48, 651., 
  7.77, "", "", "", "", "", "", "", "", "", "", 179477., 2.142, "", "", 
  "tests performed", "", "", "", "", "", "", "", "", "", 58.8, 8.3783945*^7, 
  237.016, 46.6, 21.453, 15.957, 45229.245, "", 156.139, 8.31, 28.2, 33.1, 
  "", 8., 81.33, 0.947}, {"DEU", "Europe", "Germany", "2020-10-16", 359802., 
  7695., 5615.286, 9773., 34., 24.857, 4294.403, 91.843, 67.021, 116.645, 
  0.406, 0.297, 1.47, 688., 8.212, "", "", "", "", "", "", "", "", "", "", 
  180811., 2.158, "", "", "tests performed", "", "", "", "", "", "", "", "", 
  "", 58.8, 8.3783945*^7, 237.016, 46.6, 21.453, 15.957, 45229.245, "", 
  156.139, 8.31, 28.2, 33.1, "", 8., 81.33, 0.947}, 
 {"DEU", "Europe", "Germany", "2020-10-17", 364664., 4862., 5885.857, 9785., 
  12., 23.571, 4352.433, 58.03, 70.25, 116.788, 0.143, 0.281, 1.47, 726., 
  8.665, "", "", "", "", "", "", "", "", "", "", 182145., 2.174, "", "", 
  "tests performed", "", "", "", "", "", "", "", "", "", 58.8, 8.3783945*^7, 
  237.016, 46.6, 21.453, 15.957, 45229.245, "", 156.139, 8.31, 28.2, 33.1, 
  "", 8., 81.33, 0.947}, {"DEU", "Europe", "Germany", "2020-10-18", 368671., 
  4007., 6051.714, 9798., 13., 24.571, 4400.258, 47.825, 72.23, 116.944, 
  0.155, 0.293, 1.47, 766., 9.143, "", "", "", "", 1959.435, 23.387, "", 
  2.0503967*^7, 244.724, "", 183478., 2.19, 0.036, 27.8, "tests performed", 
  "", "", "", "", "", "", "", "", "", 58.8, 8.3783945*^7, 237.016, 46.6, 
  21.453, 15.957, 45229.245, "", 156.139, 8.31, 28.2, 33.1, "", 8., 81.33, 
  0.947}, {"DEU", "Europe", "Germany", "2020-10-19", 377068., 8397., 
  6316.857, 9842., 44., 28.857, 4500.48, 100.222, 75.395, 117.469, 0.525, 
  0.344, 1.47, 846., 10.097, "", "", "", "", "", "", "", "", "", "", 186766., 
  2.229, "", "", "tests performed", "", "", "", "", "", "", "", "", "", 58.8, 
  8.3783945*^7, 237.016, 46.6, 21.453, 15.957, 45229.245, "", 156.139, 8.31, 
  28.2, 33.1, "", 8., 81.33, 0.947}, {"DEU", "Europe", "Germany", 
  "2020-10-20", 385591., 8523., 6896.714, 9882., 40., 28.571, 4602.206, 
  101.726, 82.315, 117.946, 0.477, 0.341, 1.47, 875., 10.444, "", "", "", "", 
  "", "", "", "", "", "", 190055., 2.268, "", "", "tests performed", "", "", 
  "", "", "", "", "", "", "", 58.8, 8.3783945*^7, 237.016, 46.6, 21.453, 
  15.957, 45229.245, "", 156.139, 8.31, 28.2, 33.1, "", 8., 81.33, 0.947}, 
 {"DEU", "Europe", "Germany", "2020-10-21", 397922., 12331., 7633.571, 9911., 
  29., 27.857, 4749.382, 147.176, 91.11, 118.292, 0.346, 0.332, 1.47, 940., 
  11.219, "", "", "", "", "", "", "", "", "", "", 193343., 2.308, "", "", 
  "tests performed", "", "", "", "", "", "", "", "", "", 58.8, 8.3783945*^7, 
  237.016, 46.6, 21.453, 15.957, 45229.245, "", 156.139, 8.31, 28.2, 33.1, 
  "", 8., 81.33, 0.947}, {"DEU", "Europe", "Germany", "2020-10-22", 403874., 
  5952., 7395.286, 9960., 49., 31.571, 4820.422, 71.04, 88.266, 118.877, 
  0.585, 0.377, 1.46, 1025., 12.234, "", "", "", "", "", "", "", "", "", "", 
  196631., 2.347, "", "", "tests performed", "", "", "", "", "", "", "", "", 
  "", 60.65, 8.3783945*^7, 237.016, 46.6, 21.453, 15.957, 45229.245, "", 
  156.139, 8.31, 28.2, 33.1, "", 8., 81.33, 0.947}, 
 {"DEU", "Europe", "Germany", "2020-10-23", 417350., 13476., 8221.143, 9978., 
  18., 29.286, 4981.265, 160.842, 98.123, 119.092, 0.215, 0.35, 1.48, 1116., 
  13.32, "", "", "", "", "", "", "", "", "", "", 199919., 2.386, "", "", 
  "tests performed", "", "", "", "", "", "", "", "", "", 60.65, 8.3783945*^7, 
  237.016, 46.6, 21.453, 15.957, 45229.245, "", 156.139, 8.31, 28.2, 33.1, 
  "", 8., 81.33, 0.947}, {"DEU", "Europe", "Germany", "2020-10-24", 427808., 
  10458., 9020.571, 10035., 57., 35.714, 5106.086, 124.821, 107.665, 119.772, 
  0.68, 0.426, 1.48, 1193., 14.239, "", "", "", "", "", "", "", "", "", "", 
  203207., 2.425, "", "", "tests performed", "", "", "", "", "", "", "", "", 
  "", 60.65, 8.3783945*^7, 237.016, 46.6, 21.453, 15.957, 45229.245, "", 
  156.139, 8.31, 28.2, 33.1, "", 8., 81.33, 0.947}, 
 {"DEU", "Europe", "Germany", "2020-10-25", 437698., 9890., 9861., 10062., 
  27., 37.714, 5224.127, 118.042, 117.696, 120.095, 0.322, 0.45, 1.48, 1286., 
  15.349, "", "", "", "", 3061.554, 36.541, "", 2.194943*^7, 261.977, "", 
  206495., 2.465, 0.055, 18.2, "tests performed", "", "", "", "", "", "", "", 
  "", "", 60.65, 8.3783945*^7, 237.016, 46.6, 21.453, 15.957, 45229.245, "", 
  156.139, 8.31, 28.2, 33.1, "", 8., 81.33, 0.947}, 
 {"DEU", "Europe", "Germany", "2020-10-26", 450258., 12560., 10455.714, 
  10091., 29., 35.571, 5374.037, 149.909, 124.794, 120.441, 0.346, 0.425, 
  1.46, 1352., 16.137, "", "", "", "", "", "", "", "", "", "", 210954., 
  2.518, "", "", "tests performed", "", "", "", "", "", "", "", "", "", 
  60.65, 8.3783945*^7, 237.016, 46.6, 21.453, 15.957, 45229.245, "", 156.139, 
  8.31, 28.2, 33.1, "", 8., 81.33, 0.947}, {"DEU", "Europe", "Germany", 
  "2020-10-27", 463419., 13161., 11118.286, 10121., 30., 34.143, 5531.119, 
  157.083, 132.702, 120.799, 0.358, 0.408, 1.45, 1462., 17.45, "", "", "", 
  "", "", "", "", "", "", "", 215414., 2.571, "", "", "tests performed", "", 
  "", "", "", "", "", "", "", "", 60.65, 8.3783945*^7, 237.016, 46.6, 21.453, 
  15.957, 45229.245, "", 156.139, 8.31, 28.2, 33.1, "", 8., 81.33, 0.947}, 
 {"DEU", "Europe", "Germany", "2020-10-28", 479621., 16202., 11671.286, 
  10218., 97., 43.857, 5724.498, 193.378, 139.302, 121.957, 1.158, 0.523, 
  1.43, 1563., 18.655, "", "", "", "", "", "", "", "", "", "", 219874., 
  2.624, "", "", "tests performed", "", "", "", "", "", "", "", "", "", 
  60.65, 8.3783945*^7, 237.016, 46.6, 21.453, 15.957, 45229.245, "", 156.139, 
  8.31, 28.2, 33.1, "", 8., 81.33, 0.947}, {"DEU", "Europe", "Germany", 
  "2020-10-29", 498354., 18733., 13497.143, 10305., 87., 49.286, 5948.085, 
  223.587, 161.095, 122.995, 1.038, 0.588, 1.43, 1689., 20.159, "", "", "", 
  "", "", "", "", "", "", "", 224334., 2.678, "", "", "tests performed", "", 
  "", "", "", "", "", "", "", "", 60.65, 8.3783945*^7, 237.016, 46.6, 21.453, 
  15.957, 45229.245, "", 156.139, 8.31, 28.2, 33.1, "", 8., 81.33, 0.947}, 
 {"DEU", "Europe", "Germany", "2020-10-30", 517736., 19382., 14340.857, 
  10391., 86., 59., 6179.418, 231.333, 171.165, 124.021, 1.026, 0.704, 1.41, 
  1832., 21.866, "", "", "", "", "", "", "", "", "", "", 228794., 2.731, "", 
  "", "tests performed", "", "", "", "", "", "", "", "", "", 60.65, 
  8.3783945*^7, 237.016, 46.6, 21.453, 15.957, 45229.245, "", 156.139, 8.31, 
  28.2, 33.1, "", 8., 81.33, 0.947}, {"DEU", "Europe", "Germany", 
  "2020-10-31", 531790., 14054., 14854.571, 10483., 92., 64., 6347.159, 
  167.741, 177.296, 125.119, 1.098, 0.764, 1.4, 1935., 23.095, "", "", "", 
  "", "", "", "", "", "", "", 233253., 2.784, "", "", "tests performed", "", 
  "", "", "", "", "", "", "", "", 60.65, 8.3783945*^7, 237.016, 46.6, 21.453, 
  15.957, 45229.245, "", 156.139, 8.31, 28.2, 33.1, "", 8., 81.33, 0.947}, 
 {"DEU", "Europe", "Germany", "2020-11-01", 544346., 12556., 15235.429, 
  10513., 30., 64.429, 6497.02, 149.862, 181.842, 125.478, 0.358, 0.769, 
  1.38, 2056., 24.539, "", "", "", "", 4317.809, 51.535, "", 2.3613422*^7, 
  281.837, "", 237713., 2.837, 0.071, 14.1, "tests performed", "", "", "", 
  "", "", "", "", "", "", 60.65, 8.3783945*^7, 237.016, 46.6, 21.453, 15.957, 
  45229.245, "", 156.139, 8.31, 28.2, 33.1, "", 8., 81.33, 0.947}, 
 {"DEU", "Europe", "Germany", "2020-11-02", 569598., 25252., 17048.571, 
  10669., 156., 82.571, 6798.415, 301.394, 203.483, 127.339, 1.862, 0.986, 
  1.36, 2234., 26.664, "", "", "", "", "", "", "", "", "", "", 237116., 2.83, 
  "", "", "tests performed", "", "", "", "", "", "", "", "", "", 62.04, 
  8.3783945*^7, 237.016, 46.6, 21.453, 15.957, 45229.245, "", 156.139, 8.31, 
  28.2, 33.1, "", 8., 81.33, 0.947}, {"DEU", "Europe", "Germany", 
  "2020-11-03", 577131., 7533., 16244.571, 10717., 48., 85.143, 6888.324, 
  89.91, 193.886, 127.912, 0.573, 1.016, 1.31, 2374., 28.335, "", "", "", "", 
  "", "", "", "", "", "", 236519., 2.823, "", "", "tests performed", "", "", 
  "", "", "", "", "", "", "", 62.04, 8.3783945*^7, 237.016, 46.6, 21.453, 
  15.957, 45229.245, "", 156.139, 8.31, 28.2, 33.1, "", 8., 81.33, 0.947}, 
 {"DEU", "Europe", "Germany", "2020-11-04", 608611., 31480., 18427.143, 
  10949., 232., 104.429, 7264.053, 375.728, 219.936, 130.681, 2.769, 1.246, 
  1.3, 2542., 30.34, "", "", "", "", "", "", "", "", "", "", 235922., 2.816, 
  "", "", "tests performed", "", "", "", "", "", "", "", "", "", 62.04, 
  8.3783945*^7, 237.016, 46.6, 21.453, 15.957, 45229.245, "", 156.139, 8.31, 
  28.2, 33.1, "", 8., 81.33, 0.947}, {"DEU", "Europe", "Germany", 
  "2020-11-05", 631172., 22561., 18974., 11110., 161., 115., 7533.329, 
  269.276, 226.463, 132.603, 1.922, 1.373, 1.27, 2647., 31.593, "", "", "", 
  "", "", "", "", "", "", "", 235324., 2.809, "", "", "tests performed", "", 
  "", "", "", "", "", "", "", "", 62.04, 8.3783945*^7, 237.016, 46.6, 21.453, 
  15.957, 45229.245, "", 156.139, 8.31, 28.2, 33.1, "", 8., 81.33, 0.947}, 
 {"DEU", "Europe", "Germany", "2020-11-06", 653992., 22820., 19465.143, 
  11240., 130., 121.286, 7805.696, 272.367, 232.325, 134.155, 1.552, 1.448, 
  1.24, 2745., 32.763, "", "", "", "", "", "", "", "", "", "", 234727., 
  2.802, "", "", "tests performed", "", "", "", "", "", "", "", "", "", 
  62.04, 8.3783945*^7, 237.016, 46.6, 21.453, 15.957, 45229.245, "", 156.139, 
  8.31, 28.2, 33.1, "", 8., 81.33, 0.947}, {"DEU", "Europe", "Germany", 
  "2020-11-07", 668114., 14122., 19474.857, 11306., 66., 117.571, 7974.249, 
  168.553, 232.441, 134.942, 0.788, 1.403, 1.21, 2830., 33.777, "", "", "", 
  "", "", "", "", "", "", "", 234130., 2.794, "", "", "tests performed", "", 
  "", "", "", "", "", "", "", "", 62.04, 8.3783945*^7, 237.016, 46.6, 21.453, 
  15.957, 45229.245, "", 156.139, 8.31, 28.2, 33.1, "", 8., 81.33, 0.947}, 
 {"DEU", "Europe", "Germany", "2020-11-08", 682624., 14510., 19754., 11372., 
  66., 122.714, 8147.432, 173.184, 235.773, 135.73, 0.788, 1.465, 1.18, 
  2897., 34.577, "", "", "", "", 4973.641, 59.363, "", 2.5248151*^7, 301.348, 
  "", 233533., 2.787, 0.079, 12.7, "tests performed", "", "", "", "", "", "", 
  "", "", "", 62.04, 8.3783945*^7, 237.016, 46.6, 21.453, 15.957, 45229.245, 
  "", 156.139, 8.31, 28.2, 33.1, "", 8., 81.33, 0.947}, 
 {"DEU", "Europe", "Germany", "2020-11-09", 689146., 6522., 17078.286, 
  11408., 36., 105.571, 8225.275, 77.843, 203.837, 136.16, 0.43, 1.26, 1.15, 
  3001., 35.818, "", "", "", "", "", "", "", "", "", "", 230119., 2.747, "", 
  "", "tests performed", "", "", "", "", "", "", "", "", "", 62.04, 
  8.3783945*^7, 237.016, 46.6, 21.453, 15.957, 45229.245, "", 156.139, 8.31, 
  28.2, 33.1, "", 8., 81.33, 0.947}, {"DEU", "Europe", "Germany", 
  "2020-11-10", 715693., 26547., 19794.571, 11781., 373., 152., 8542.126, 
  316.851, 236.257, 140.612, 4.452, 1.814, 1.14, 3053., 36.439, "", "", "", 
  "", "", "", "", "", "", "", 226705., 2.706, "", "", "tests performed", "", 
  "", "", "", "", "", "", "", "", 62.04, 8.3783945*^7, 237.016, 46.6, 21.453, 
  15.957, 45229.245, "", 156.139, 8.31, 28.2, 33.1, "", 8., 81.33, 0.947}, 
 {"DEU", "Europe", "Germany", "2020-11-11", 738094., 22401., 18497.571, 
  11994., 213., 149.286, 8809.492, 267.366, 220.777, 143.154, 2.542, 1.782, 
  1.12, 3118., 37.215, "", "", "", "", "", "", "", "", "", "", 223291., 
  2.665, "", "", "tests performed", "", "", "", "", "", "", "", "", "", 
  62.04, 8.3783945*^7, 237.016, 46.6, 21.453, 15.957, 45229.245, "", 156.139, 
  8.31, 28.2, 33.1, "", 8., 81.33, 0.947}, {"DEU", "Europe", "Germany", 
  "2020-11-12", 762832., 24738., 18808.571, 12216., 222., 158., 9104.752, 
  295.259, 224.489, 145.804, 2.65, 1.886, 1.11, 3177., 37.919, "", "", "", 
  "", "", "", "", "", "", "", 219878., 2.624, "", "", "tests performed", "", 
  "", "", "", "", "", "", "", "", 62.04, 8.3783945*^7, 237.016, 46.6, 21.453, 
  15.957, 45229.245, "", 156.139, 8.31, 28.2, 33.1, "", 8., 81.33, 0.947}, 
 {"DEU", "Europe", "Germany", "2020-11-13", 785093., 22261., 18728.714, 
  12404., 188., 166.286, 9370.447, 265.695, 223.536, 148.047, 2.244, 1.985, 
  1.1, 3289., 39.256, "", "", "", "", "", "", "", "", "", "", 216464., 2.584, 
  "", "", "tests performed", "", "", "", "", "", "", "", "", "", 62.04, 
  8.3783945*^7, 237.016, 46.6, 21.453, 15.957, 45229.245, "", 156.139, 8.31, 
  28.2, 33.1, "", 8., 81.33, 0.947}, {"DEU", "Europe", "Germany", 
  "2020-11-14", 799733., 14640., 18802.714, 12511., 107., 172.143, 9545.182, 
  174.735, 224.419, 149.325, 1.277, 2.055, 1.08, 3315., 39.566, "", "", "", 
  "", "", "", "", "", "", "", 213050., 2.543, "", "", "tests performed", "", 
  "", "", "", "", "", "", "", "", 62.04, 8.3783945*^7, 237.016, 46.6, 21.453, 
  15.957, 45229.245, "", 156.139, 8.31, 28.2, 33.1, "", 8., 81.33, 0.947}, 
 {"DEU", "Europe", "Germany", "2020-11-15", 802946., 3213., 17188.857, 
  12573., 62., 171.571, 9583.531, 38.349, 205.157, 150.065, 0.74, 2.048, 
  1.07, 3376., 40.294, "", "", "", "", 5605.294, 66.902, "", 2.6715605*^7, 
  318.863, "", 209636., 2.502, 0.088, 11.4, "tests performed", "", "", "", 
  "", "", "", "", "", "", 62.04, 8.3783945*^7, 237.016, 46.6, 21.453, 15.957, 
  45229.245, "", 156.139, 8.31, 28.2, 33.1, "", 8., 81.33, 0.947}, 
 {"DEU", "Europe", "Germany", "2020-11-16", 817526., 14580., 18340., 12833., 
  260., 203.571, 9757.55, 174.019, 218.896, 153.168, 3.103, 2.43, 1.07, 
  3425., 40.879, "", "", "", "", "", "", "", "", "", "", 208263., 2.486, "", 
  "", "tests performed", "", "", "", "", "", "", "", "", "", 62.04, 
  8.3783945*^7, 237.016, 46.6, 21.453, 15.957, 45229.245, "", 156.139, 8.31, 
  28.2, 33.1, "", 8., 81.33, 0.947}, {"DEU", "Europe", "Germany", 
  "2020-11-17", 843757., 26231., 18294.857, 13138., 305., 193.857, 10070.629, 
  313.079, 218.358, 156.808, 3.64, 2.314, 1.07, 3507., 41.858, "", "", "", 
  "", "", "", "", "", "", "", 206889., 2.469, "", "", "tests performed", "", 
  "", "", "", "", "", "", "", "", 62.04, 8.3783945*^7, 237.016, 46.6, 21.453, 
  15.957, 45229.245, "", 156.139, 8.31, 28.2, 33.1, "", 8., 81.33, 0.947}, 
 {"DEU", "Europe", "Germany", "2020-11-18", 867484., 23727., 18484.286, 
  13390., 252., 199.429, 10353.821, 283.193, 220.618, 159.816, 3.008, 2.38, 
  1.06, 3551., 42.383, "", "", "", "", "", "", "", "", "", "", 205515., 
  2.453, "", "", "tests performed", "", "", "", "", "", "", "", "", "", 
  62.04, 8.3783945*^7, 237.016, 46.6, 21.453, 15.957, 45229.245, "", 156.139, 
  8.31, 28.2, 33.1, "", 8., 81.33, 0.947}, {"DEU", "Europe", "Germany", 
  "2020-11-19", 891525., 24041., 18384.714, 13662., 272., 206.571, 10640.762, 
  286.94, 219.43, 163.062, 3.246, 2.466, 1.05, 3581., 42.741, "", "", "", "", 
  "", "", "", "", "", "", 204142., 2.437, "", "", "tests performed", "", "", 
  "", "", "", "", "", "", "", 62.04, 8.3783945*^7, 237.016, 46.6, 21.453, 
  15.957, 45229.245, "", 156.139, 8.31, 28.2, 33.1, "", 8., 81.33, 0.947}, 
 {"DEU", "Europe", "Germany", "2020-11-20", 914118., 22593., 18432.143, 
  13918., 256., 216.286, 10910.42, 269.658, 219.996, 166.118, 3.055, 2.581, 
  1.04, 3603., 43.003, "", "", "", "", "", "", "", "", "", "", 202768., 2.42, 
  "", "", "tests performed", "", "", "", "", "", "", "", "", "", 62.04, 
  8.3783945*^7, 237.016, 46.6, 21.453, 15.957, 45229.245, "", 156.139, 8.31, 
  28.2, 33.1, "", 8., 81.33, 0.947}, {"DEU", "Europe", "Germany", 
  "2020-11-21", 927990., 13872., 18322.429, 14061., 143., 221.429, 11075.988, 
  165.569, 218.687, 167.825, 1.707, 2.643, 1.04, 3621., 43.218, "", "", "", 
  "", "", "", "", "", "", "", 201394., 2.404, "", "", "tests performed", "", 
  "", "", "", "", "", "", "", "", 62.04, 8.3783945*^7, 237.016, 46.6, 21.453, 
  15.957, 45229.245, "", 156.139, 8.31, 28.2, 33.1, "", 8., 81.33, 0.947}, 
 {"DEU", "Europe", "Germany", "2020-11-22", 932367., 4377., 18488.714, 
  14159., 98., 226.571, 11128.23, 52.242, 220.671, 168.994, 1.17, 2.704, 
  1.03, 3696., 44.113, "", "", "", "", 5666.747, 67.635, "", 2.811575*^7, 
  335.574, "", 200021., 2.387, 0.094, 10.6, "tests performed", "", "", "", 
  "", "", "", "", "", "", 62.04, 8.3783945*^7, 237.016, 46.6, 21.453, 15.957, 
  45229.245, "", 156.139, 8.31, 28.2, 33.1, "", 8., 81.33, 0.947}, 
 {"DEU", "Europe", "Germany", "2020-11-23", 946822., 14455., 18470.857, 
  14460., 301., 232.429, 11300.757, 172.527, 220.458, 172.587, 3.593, 2.774, 
  1.03, 3726., 44.472, "", "", "", "", "", "", "", "", "", "", 199632., 
  2.383, "", "", "tests performed", "", "", "", "", "", "", "", "", "", 
  62.04, 8.3783945*^7, 237.016, 46.6, 21.453, 15.957, 45229.245, "", 156.139, 
  8.31, 28.2, 33.1, "", 8., 81.33, 0.947}, {"DEU", "Europe", "Germany", 
  "2020-11-24", 963192., 16370., 17062.143, 14832., 372., 242., 11496.14, 
  195.383, 203.645, 177.027, 4.44, 2.888, 1.03, 3758., 44.853, "", "", "", 
  "", "", "", "", "", "", "", 199244., 2.378, "", "", "tests performed", "", 
  "", "", "", "", "", "", "", "", 62.04, 8.3783945*^7, 237.016, 46.6, 21.453, 
  15.957, 45229.245, "", 156.139, 8.31, 28.2, 33.1, "", 8., 81.33, 0.947}, 
 {"DEU", "Europe", "Germany", "2020-11-25", 995879., 32687., 18342.143, 
  15210., 378., 260., 11886.275, 390.134, 218.922, 181.538, 4.512, 3.103, 
  1.04, 3769., 44.985, "", "", "", "", "", "", "", "", "", "", 198856., 
  2.373, "", "", "tests performed", "", "", "", "", "", "", "", "", "", 
  62.04, 8.3783945*^7, 237.016, 46.6, 21.453, 15.957, 45229.245, "", 156.139, 
  8.31, 28.2, 33.1, "", 8., 81.33, 0.947}, {"DEU", "Europe", "Germany", 
  "2020-11-26", 1.01783*^6, 21951., 18043.571, 15640., 430., 282.571, 
  12148.27, 261.995, 215.358, 186.671, 5.132, 3.373, 1.04, 3815., 45.534, "", 
  "", "", "", "", "", "", "", "", "", 198467., 2.369, "", "", 
  "tests performed", "", "", "", "", "", "", "", "", "", 62.04, 8.3783945*^7, 
  237.016, 46.6, 21.453, 15.957, 45229.245, "", 156.139, 8.31, 28.2, 33.1, 
  "", 8., 81.33, 0.947}, {"DEU", "Europe", "Germany", "2020-11-27", 
  1.038649*^6, 20819., 17790.143, 16011., 371., 299., 12396.755, 248.484, 
  212.334, 191.099, 4.428, 3.569, 1.03, 3846., 45.904, "", "", "", "", "", 
  "", "", "", "", "", 198079., 2.364, "", "", "tests performed", "", "", "", 
  "", "", "", "", "", "", 62.04, 8.3783945*^7, 237.016, 46.6, 21.453, 15.957, 
  45229.245, "", 156.139, 8.31, 28.2, 33.1, "", 8., 81.33, 0.947}, 
 {"DEU", "Europe", "Germany", "2020-11-28", 1.052494*^6, 13845., 17786.286, 
  16181., 170., 302.857, 12562.001, 165.246, 212.288, 193.128, 2.029, 3.615, 
  1.03, 3880., 46.31, "", "", "", "", "", "", "", "", "", "", 197691., 2.36, 
  "", "", "tests performed", "", "", "", "", "", "", "", "", "", 62.04, 
  8.3783945*^7, 237.016, 46.6, 21.453, 15.957, 45229.245, "", 156.139, 8.31, 
  28.2, 33.1, "", 8., 81.33, 0.947}, {"DEU", "Europe", "Germany", 
  "2020-11-29", 1.055691*^6, 3197., 17617.714, 16306., 125., 306.714, 
  12600.159, 38.158, 210.276, 194.62, 1.492, 3.661, 1.03, 3891., 46.441, "", 
  "", "", "", 6257.096, 74.681, "", 2.9496867*^7, 352.059, "", 197302., 
  2.355, 0.093, 10.8, "tests performed", "", "", "", "", "", "", "", "", "", 
  62.04, 8.3783945*^7, 237.016, 46.6, 21.453, 15.957, 45229.245, "", 156.139, 
  8.31, 28.2, 33.1, "", 8., 81.33, 0.947}, {"DEU", "Europe", "Germany", 
  "2020-11-30", 1.069912*^6, 14221., 17584.286, 16694., 388., 319.143, 
  12769.893, 169.734, 209.877, 199.251, 4.631, 3.809, 1.04, 3916., 46.739, 
  "", "", "", "", "", "", "", "", "", "", 197602., 2.358, "", "", 
  "tests performed", "", "", "", "", "", "", "", "", "", 67.59, 8.3783945*^7, 
  237.016, 46.6, 21.453, 15.957, 45229.245, "", 156.139, 8.31, 28.2, 33.1, 
  "", 8., 81.33, 0.947}, {"DEU", "Europe", "Germany", "2020-12-01", 
  1.094678*^6, 24766., 18783.714, 17177., 483., 335., 13065.486, 295.594, 
  224.192, 205.015, 5.765, 3.998, 1.05, 3912., 46.692, "", "", "", "", "", 
  "", "", "", "", "", 197901., 2.362, "", "", "tests performed", "", "", "", 
  "", "", "", "", "", "", 67.59, 8.3783945*^7, 237.016, 46.6, 21.453, 15.957, 
  45229.245, "", 156.139, 8.31, 28.2, 33.1, "", 8., 81.33, 0.947}, 
 {"DEU", "Europe", "Germany", "2020-12-02", 1.117953*^6, 23275., 17439.143, 
  17659., 482., 349.857, 13343.284, 277.798, 208.144, 210.768, 5.753, 4.176, 
  1.05, 3949., 47.133, "", "", "", "", "", "", "", "", "", "", 198201., 
  2.366, "", "", "tests performed", "", "", "", "", "", "", "", "", "", 
  67.59, 8.3783945*^7, 237.016, 46.6, 21.453, 15.957, 45229.245, "", 156.139, 
  8.31, 28.2, 33.1, "", 8., 81.33, 0.947}, {"DEU", "Europe", "Germany", 
  "2020-12-03", 1.141544*^6, 23591., 17673.429, 18097., 438., 351., 
  13624.854, 281.569, 210.941, 215.996, 5.228, 4.189, 1.06, 3971., 47.396, 
  "", "", "", "", "", "", "", "", "", "", 198500., 2.369, "", "", 
  "tests performed", "", "", "", "", "", "", "", "", "", 67.59, 8.3783945*^7, 
  237.016, 46.6, 21.453, 15.957, 45229.245, "", 156.139, 8.31, 28.2, 33.1, 
  "", 8., 81.33, 0.947}, {"DEU", "Europe", "Germany", "2020-12-04", 
  1.157514*^6, 15970., 16980.714, 18577., 480., 366.571, 13815.463, 190.609, 
  202.673, 221.725, 5.729, 4.375, 1.07, 4001., 47.754, "", "", "", "", "", 
  "", "", "", "", "", 198800., 2.373, "", "", "tests performed", "", "", "", 
  "", "", "", "", "", "", 67.59, 8.3783945*^7, 237.016, 46.6, 21.453, 15.957, 
  45229.245, "", 156.139, 8.31, 28.2, 33.1, "", 8., 81.33, 0.947}, 
 {"DEU", "Europe", "Germany", "2020-12-05", 1.18364*^6, 26126., 18735.143, 
  18839., 262., 379.714, 14127.289, 311.826, 223.613, 224.852, 3.127, 4.532, 
  1.09, 4038., 48.195, "", "", "", "", "", "", "", "", "", "", 199099., 
  2.376, "", "", "tests performed", "", "", "", "", "", "", "", "", "", 
  67.59, 8.3783945*^7, 237.016, 46.6, 21.453, 15.957, 45229.245, "", 156.139, 
  8.31, 28.2, 33.1, "", 8., 81.33, 0.947}, {"DEU", "Europe", "Germany", 
  "2020-12-06", 1.19455*^6, 10910., 19837., 18989., 150., 383.286, 14257.505, 
  130.216, 236.764, 226.642, 1.79, 4.575, 1.09, 4097., 48.9, "", "", "", "", 
  7093.256, 84.661, "", 3.0892657*^7, 368.718, "", 199399., 2.38, 0.099, 
  10.1, "tests performed", "", "", "", "", "", "", "", "", "", 67.59, 
  8.3783945*^7, 237.016, 46.6, 21.453, 15.957, 45229.245, "", 156.139, 8.31, 
  28.2, 33.1, "", 8., 81.33, 0.947}, {"DEU", "Europe", "Germany", 
  "2020-12-07", 1.200006*^6, 5456., 18584.857, 19434., 445., 391.429, 
  14322.625, 65.12, 221.819, 231.954, 5.311, 4.672, 1.09, 4167., 49.735, "", 
  "", "", "", "", "", "", "", "", "", 201853., 2.409, "", "", 
  "tests performed", "", "", "", "", "", "", "", "", "", 67.59, 8.3783945*^7, 
  237.016, 46.6, 21.453, 15.957, 45229.245, "", 156.139, 8.31, 28.2, 33.1, 
  "", 8., 81.33, 0.947}, {"DEU", "Europe", "Germany", "2020-12-08", 
  1.229269*^6, 29263., 19227.286, 20002., 568., 403.571, 14671.892, 349.267, 
  229.487, 238.733, 6.779, 4.817, 1.1, 4238., 50.582, "", "", "", "", "", "", 
  "", "", "", "", 204307., 2.438, "", "", "tests performed", "", "", "", "", 
  "", "", "", "", "", 67.59, 8.3783945*^7, 237.016, 46.6, 21.453, 15.957, 
  45229.245, "", 156.139, 8.31, 28.2, 33.1, "", 8., 81.33, 0.947}, 
 {"DEU", "Europe", "Germany", "2020-12-09", 1.254358*^6, 25089., 19486.429, 
  20460., 458., 400.143, 14971.341, 299.449, 232.58, 244.2, 5.466, 4.776, 
  1.11, 4259., 50.833, "", "", "", "", "", "", "", "", "", "", 206761., 
  2.468, "", "", "tests performed", "", "", "", "", "", "", "", "", "", 
  67.59, 8.3783945*^7, 237.016, 46.6, 21.453, 15.957, 45229.245, "", 156.139, 
  8.31, 28.2, 33.1, "", 8., 81.33, 0.947}, {"DEU", "Europe", "Germany", 
  "2020-12-10", 1.287092*^6, 32734., 20792.571, 21064., 604., 423.857, 
  15362.036, 390.695, 248.169, 251.409, 7.209, 5.059, 1.12, 4319., 51.549, 
  "", "", "", "", "", "", "", "", "", "", 209215., 2.497, "", "", 
  "tests performed", "", "", "", "", "", "", "", "", "", 67.59, 8.3783945*^7, 
  237.016, 46.6, 21.453, 15.957, 45229.245, "", 156.139, 8.31, 28.2, 33.1, 
  "", 8., 81.33, 0.947}, {"DEU", "Europe", "Germany", "2020-12-11", 
  1.314309*^6, 27217., 22399.286, 21567., 503., 427.143, 15686.884, 324.847, 
  267.346, 257.412, 6.004, 5.098, 1.12, 4414., 52.683, "", "", "", "", "", 
  "", "", "", "", "", 211669., 2.526, "", "", "tests performed", "", "", "", 
  "", "", "", "", "", "", 67.59, 8.3783945*^7, 237.016, 46.6, 21.453, 15.957, 
  45229.245, "", 156.139, 8.31, 28.2, 33.1, "", 8., 81.33, 0.947}, 
 {"DEU", "Europe", "Germany", "2020-12-12", 1.336101*^6, 21792., 21780.143, 
  21900., 333., 437.286, 15946.981, 260.098, 259.956, 261.387, 3.975, 5.219, 
  1.11, 4475., 53.411, "", "", "", "", "", "", "", "", "", "", 214123., 
  2.556, "", "", "tests performed", "", "", "", "", "", "", "", "", "", 
  67.59, 8.3783945*^7, 237.016, 46.6, 21.453, 15.957, 45229.245, "", 156.139, 
  8.31, 28.2, 33.1, "", 8., 81.33, 0.947}, {"DEU", "Europe", "Germany", 
  "2020-12-13", 1.35081*^6, 14709., 22322.857, 22106., 206., 445.286, 
  16122.54, 175.559, 266.434, 263.845, 2.459, 5.315, 1.1, 4541., 54.199, "", 
  "", "", "", 7579.84, 90.469, "", 3.2408695*^7, 386.813, "", 216577., 2.585, 
  0.112, 8.9, "tests performed", "", "", "", "", "", "", "", "", "", 67.59, 
  8.3783945*^7, 237.016, 46.6, 21.453, 15.957, 45229.245, "", 156.139, 8.31, 
  28.2, 33.1, "", 8., 81.33, 0.947}, {"DEU", "Europe", "Germany", 
  "2020-12-14", 1.357261*^6, 6451., 22465., 22634., 528., 457.143, 16199.536, 
  76.996, 268.13, 270.147, 6.302, 5.456, 1.09, 4661., 55.631, "", "", "", "", 
  "", "", "", "", "", "", 219760., 2.623, "", "", "tests performed", "", "", 
  "", "", "", "", "", "", "", 67.59, 8.3783945*^7, 237.016, 46.6, 21.453, 
  15.957, 45229.245, "", 156.139, 8.31, 28.2, 33.1, "", 8., 81.33, 0.947}, 
 {"DEU", "Europe", "Germany", "2020-12-15", 1.391086*^6, 33825., 23116.714, 
  23544., 910., 506., 16603.253, 403.717, 275.909, 281.008, 10.861, 6.039, 
  1.1, 4722., 56.359, "", "", "", "", "", "", "", "", "", "", 222944., 2.661, 
  "", "", "tests performed", "", "", "", "", "", "", "", "", "", 75., 
  8.3783945*^7, 237.016, 46.6, 21.453, 15.957, 45229.245, "", 156.139, 8.31, 
  28.2, 33.1, "", 8., 81.33, 0.947}, {"DEU", "Europe", "Germany", 
  "2020-12-16", 1.42383*^6, 32744., 24210.286, 24273., 729., 544.714, 
  16994.067, 390.815, 288.961, 289.709, 8.701, 6.501, 1.09, 4820., 57.529, 
  "", "", "", "", "", "", "", "", "", "", 226128., 2.699, "", "", 
  "tests performed", "", "", "", "", "", "", "", "", "", 82.41, 8.3783945*^7, 
  237.016, 46.6, 21.453, 15.957, 45229.245, "", 156.139, 8.31, 28.2, 33.1, 
  "", 8., 81.33, 0.947}, {"DEU", "Europe", "Germany", "2020-12-17", 
  1.454009*^6, 30179., 23845.286, 25027., 754., 566.143, 17354.268, 360.2, 
  284.604, 298.709, 8.999, 6.757, 1.08, 4839., 57.756, "", "", "", "", "", 
  "", "", "", "", "", 229311., 2.737, "", "", "tests performed", "", "", "", 
  "", "", "", "", "", "", 82.41, 8.3783945*^7, 237.016, 46.6, 21.453, 15.957, 
  45229.245, "", 156.139, 8.31, 28.2, 33.1, "", 8., 81.33, 0.947}, 
 {"DEU", "Europe", "Germany", "2020-12-18", 1.486839*^6, 32830., 24647.143, 
  25754., 727., 598.143, 17746.109, 391.841, 294.175, 307.386, 8.677, 7.139, 
  1.08, 4889., 58.352, "", "", "", "", "", "", "", "", "", "", 232495., 
  2.775, "", "", "tests performed", "", "", "", "", "", "", "", "", "", 
  82.41, 8.3783945*^7, 237.016, 46.6, 21.453, 15.957, 45229.245, "", 156.139, 
  8.31, 28.2, 33.1, "", 8., 81.33, 0.947}, {"DEU", "Europe", "Germany", 
  "2020-12-19", 1.508518*^6, 21679., 24631., 26171., 417., 610.143, 
  18004.858, 258.749, 293.982, 312.363, 4.977, 7.282, 1.06, 4930., 58.842, 
  "", "", "", "", "", "", "", "", "", "", 235678., 2.813, "", "", 
  "tests performed", "", "", "", "", "", "", "", "", "", 82.41, 8.3783945*^7, 
  237.016, 46.6, 21.453, 15.957, 45229.245, "", 156.139, 8.31, 28.2, 33.1, 
  "", 8., 81.33, 0.947}, {"DEU", "Europe", "Germany", "2020-12-20", 
  1.514962*^6, 6444., 23450.286, 26400., 229., 613.429, 18081.77, 76.912, 
  279.89, 315.096, 2.733, 7.322, 1.04, 5018., 59.892, "", "", "", "", 
  7778.303, 92.838, "", 3.4080728*^7, 406.769, "", 238862., 2.851, 0.113, 
  8.8, "tests performed", "", "", "", "", "", "", "", "", "", 82.41, 
  8.3783945*^7, 237.016, 46.6, 21.453, 15.957, 45229.245, "", 156.139, 8.31, 
  28.2, 33.1, "", 8., 81.33, 0.947}, {"DEU", "Europe", "Germany", 
  "2020-12-21", 1.534218*^6, 19256., 25279.571, 27110., 710., 639.429, 
  18311.599, 229.829, 301.723, 323.57, 8.474, 7.632, 1.03, 5157., 61.551, "", 
  "", "", "", "", "", "", "", "", "", 226991., 2.709, "", "", 
  "tests performed", "", "", "", "", "", "", "", "", "", 82.41, 8.3783945*^7, 
  237.016, 46.6, 21.453, 15.957, 45229.245, "", 156.139, 8.31, 28.2, 33.1, 
  "", 8., 81.33, 0.947}, {"DEU", "Europe", "Germany", "2020-12-22", 
  1.570371*^6, 36153., 25612.143, 28096., 986., 650.286, 18743.102, 431.503, 
  305.693, 335.339, 11.768, 7.761, 1.01, 5202., 62.088, "", "", "", "", "", 
  "", "", "", "", "", 215121., 2.568, "", "", "tests performed", "", "", "", 
  "", "", "", "", "", "", 82.41, 8.3783945*^7, 237.016, 46.6, 21.453, 15.957, 
  45229.245, "", 156.139, 8.31, 28.2, 33.1, "", 8., 81.33, 0.947}, 
 {"DEU", "Europe", "Germany", "2020-12-23", 1.604129*^6, 33758., 25757., 
  28909., 813., 662.286, 19146.019, 402.917, 307.422, 345.042, 9.704, 7.905, 
  0.98, 5226., 62.375, "", "", "", "", "", "", "", "", "", "", 203250., 
  2.426, "", "", "tests performed", "", "", "", "", "", "", "", "", "", 
  82.41, 8.3783945*^7, 237.016, 46.6, 21.453, 15.957, 45229.245, "", 156.139, 
  8.31, 28.2, 33.1, "", 8., 81.33, 0.947}, {"DEU", "Europe", "Germany", 
  "2020-12-24", 1.630596*^6, 26467., 25226.714, 29330., 421., 614.714, 
  19461.915, 315.896, 301.092, 350.067, 5.025, 7.337, 0.95, 5330., 63.616, 
  "", "", "", "", "", "", "", "", "", "", 191379., 2.284, "", "", 
  "tests performed", "", "", "", "", "", "", "", "", "", 82.41, 8.3783945*^7, 
  237.016, 46.6, 21.453, 15.957, 45229.245, "", 156.139, 8.31, 28.2, 33.1, 
  "", 8., 81.33, 0.947}, {"DEU", "Europe", "Germany", "2020-12-25", 
  1.632736*^6, 2140., 20842.429, 29580., 250., 546.571, 19487.457, 25.542, 
  248.764, 353.051, 2.984, 6.524, 0.94, 5364., 64.022, "", "", "", "", "", 
  "", "", "", "", "", 179509., 2.143, "", "", "tests performed", "", "", "", 
  "", "", "", "", "", "", 82.41, 8.3783945*^7, 237.016, 46.6, 21.453, 15.957, 
  45229.245, "", 156.139, 8.31, 28.2, 33.1, "", 8., 81.33, 0.947}, 
 {"DEU", "Europe", "Germany", "2020-12-26", 1.64624*^6, 13504., 19674.571, 
  29946., 366., 539.286, 19648.633, 161.176, 234.825, 357.419, 4.368, 6.437, 
  0.94, 5520., 65.884, "", "", "", "", "", "", "", "", "", "", 167638., 
  2.001, "", "", "tests performed", "", "", "", "", "", "", "", "", "", 
  82.41, 8.3783945*^7, 237.016, 46.6, 21.453, 15.957, 45229.245, "", 156.139, 
  8.31, 28.2, 33.1, "", 8., 81.33, 0.947}, {"DEU", "Europe", "Germany", 
  "2020-12-27", 1.658639*^6, 12399., 20525.286, 30297., 351., 556.714, 
  19796.621, 147.988, 244.979, 361.609, 4.189, 6.645, 0.95, 5546., 66.194, 
  "", "", "", "", 7307.837, 87.222, "", 3.51711*^7, 419.783, "", 155767., 
  1.859, 0.13, 7.7, "tests performed", 24102., 24085., 17., "", "", 0.03, 
  0.03, 0., "", 82.41, 8.3783945*^7, 237.016, 46.6, 21.453, 15.957, 
  45229.245, "", 156.139, 8.31, 28.2, 33.1, "", 8., 81.33, 0.947}, 
 {"DEU", "Europe", "Germany", "2020-12-28", 1.672643*^6, 14004., 19775., 
  31145., 848., 576.429, 19963.765, 167.144, 236.024, 371.73, 10.121, 6.88, 
  0.96, 5582., 66.624, "", "", "", "", "", "", "", "", "", "", 150775., 1.8, 
  "", "", "tests performed", 42658., 42603., 55., 18556., 18556., 0.05, 0.05, 
  0., 221., 82.41, 8.3783945*^7, 237.016, 46.6, 21.453, 15.957, 45229.245, 
  "", 156.139, 8.31, 28.2, 33.1, "", 8., 81.33, 0.947}, 
 {"DEU", "Europe", "Germany", "2020-12-29", 1.692109*^6, 19466., 17391.143, 
  32267., 1122., 595.857, 20196.101, 232.336, 207.571, 385.122, 13.392, 
  7.112, 0.96, 5637., 67.28, "", "", "", "", "", "", "", "", "", "", 145782., 
  1.74, "", "", "tests performed", 93509., 92731., 778., 50851., 34704., 
  0.11, 0.11, 0., 414., 82.41, 8.3783945*^7, 237.016, 46.6, 21.453, 15.957, 
  45229.245, "", 156.139, 8.31, 28.2, 33.1, "", 8., 81.33, 0.947}, 
 {"DEU", "Europe", "Germany", "2020-12-30", 1.741153*^6, 49044., 19574.857, 
  33230., 963., 617.286, 20781.464, 585.363, 233.635, 396.615, 11.494, 7.368, 
  0.97, 5630., 67.197, "", "", "", "", "", "", "", "", "", "", 140789., 1.68, 
  "", "", "tests performed", 156539., 155637., 902., 63030., 44146., 0.19, 
  0.19, 0., 527., 82.41, 8.3783945*^7, 237.016, 46.6, 21.453, 15.957, 
  45229.245, "", 156.139, 8.31, 28.2, 33.1, "", 8., 81.33, 0.947}, 
 {"DEU", "Europe", "Germany", "2020-12-31", 1.76052*^6, 19367., 18560.571, 
  33791., 561., 637.286, 21012.618, 231.154, 221.529, 403.311, 6.696, 7.606, 
  0.94, 5622., 67.101, "", "", "", "", "", "", "", "", "", "", 135797., 
  1.621, "", "", "tests performed", 206738., 205687., 1051., 50199., 45659., 
  0.25, 0.25, 0., 545., 82.41, 8.3783945*^7, 237.016, 46.6, 21.453, 15.957, 
  45229.245, "", 156.139, 8.31, 28.2, 33.1, "", 8., 81.33, 0.947}, 
 {"DEU", "Europe", "Germany", "2021-01-01", 1.762637*^6, 2117., 18557.286, 
  34145., 354., 652.143, 21037.885, 25.267, 221.49, 407.536, 4.225, 7.784, 
  0.93, 5583., 66.636, "", "", "", "", "", "", "", "", "", "", 130804., 
  1.561, "", "", "tests performed", 225669., 224611., 1058., 18931., 40313., 
  0.27, 0.27, 0., 481., 82.41, 8.3783945*^7, 237.016, 46.6, 21.453, 15.957, 
  45229.245, "", 156.139, 8.31, 28.2, 33.1, "", 8., 81.33, 0.947}, 
 {"DEU", "Europe", "Germany", "2021-01-02", 1.77354*^6, 10903., 18185.714, 
  34480., 335., 647.714, 21168.017, 130.132, 217.055, 411.535, 3.998, 7.731, 
  0.94, 5703., 68.068, "", "", "", "", "", "", "", "", "", "", 125811., 
  1.502, "", "", "tests performed", 278213., 276872., 1341., 52544., 42352., 
  0.33, 0.33, 0., 505., 82.41, 8.3783945*^7, 237.016, 46.6, 21.453, 15.957, 
  45229.245, "", 156.139, 8.31, 28.2, 33.1, "", 8., 81.33, 0.947}, 
 {"DEU", "Europe", "Germany", "2021-01-03", 1.783896*^6, 10356., 17893.857, 
  34791., 311., 642., 21291.621, 123.604, 213.571, 415.247, 3.712, 7.663, 
  0.96, 5745., 68.569, "", "", "", "", 7487.158, 89.363, "", 3.6016829*^7, 
  429.877, "", 120818., 1.442, 0.154, 6.5, "tests performed", 302109., 
  300763., 1346., 23896., 39715., 0.36, 0.36, 0., 474., 82.41, 8.3783945*^7, 
  237.016, 46.6, 21.453, 15.957, 45229.245, "", 156.139, 8.31, 28.2, 33.1, 
  "", 8., 81.33, 0.947}, {"DEU", "Europe", "Germany", "2021-01-04", 
  1.796216*^6, 12320., 17653.286, 35748., 957., 657.571, 21438.666, 147.045, 
  210.7, 426.669, 11.422, 7.848, 0.98, 5723., 68.307, "", "", "", "", "", "", 
  "", "", "", "", 128689., 1.536, "", "", "tests performed", 350281., 
  348884., 1397., 48172., 43946., 0.42, 0.42, 0., 525., 82.41, 8.3783945*^7, 
  237.016, 46.6, 21.453, 15.957, 45229.245, "", 156.139, 8.31, 28.2, 33.1, 
  "", 8., 81.33, 0.947}, {"DEU", "Europe", "Germany", "2021-01-05", 
  1.814565*^6, 18349., 17493.714, 36757., 1009., 641.429, 21657.67, 219.004, 
  208.796, 438.712, 12.043, 7.656, 1., 5650., 67.435, "", "", "", "", "", "", 
  "", "", "", "", 136560., 1.63, "", "", "tests performed", 404047., 402622., 
  1425., 53766., 44363., 0.48, 0.48, 0., 529., 85.19, 8.3783945*^7, 237.016, 
  46.6, 21.453, 15.957, 45229.245, "", 156.139, 8.31, 28.2, 33.1, "", 8., 
  81.33, 0.947}, {"DEU", "Europe", "Germany", "2021-01-06", 1.841228*^6, 
  26663., 14296.429, 37835., 1078., 657.857, 21975.905, 318.235, 170.634, 
  451.578, 12.866, 7.852, 1.01, 5552., 66.266, "", "", "", "", "", "", "", 
  "", "", "", 144431., 1.724, "", "", "tests performed", 466703., 465270., 
  1433., 62656., 44309., 0.56, 0.56, 0., 529., 85.19, 8.3783945*^7, 237.016, 
  46.6, 21.453, 15.957, 45229.245, "", 156.139, 8.31, 28.2, 33.1, "", 8., 
  81.33, 0.947}, {"DEU", "Europe", "Germany", "2021-01-07", 1.886561*^6, 
  45333., 18005.857, 38987., 1152., 742.286, 22516.975, 541.07, 214.908, 
  465.328, 13.75, 8.86, 1.03, 5474., 65.335, "", "", "", "", "", "", "", "", 
  "", "", 152302., 1.818, "", "", "tests performed", 522782., 521340., 1442., 
  56079., 45149., 0.62, 0.62, 0., 539., 85.19, 8.3783945*^7, 237.016, 46.6, 
  21.453, 15.957, 45229.245, "", 156.139, 8.31, 28.2, 33.1, "", 8., 81.33, 
  0.947}, {"DEU", "Europe", "Germany", "2021-01-08", 1.905638*^6, 19077., 
  20428.714, 40022., 1035., 839.571, 22744.668, 227.693, 243.826, 477.681, 
  12.353, 10.021, 1.02, 5467., 65.251, "", "", "", "", "", "", "", "", "", 
  "", 160173., 1.912, "", "", "tests performed", 585818., 584053., 1765., 
  63036., 51450., 0.7, 0.7, 0., 614., 85.19, 8.3783945*^7, 237.016, 46.6, 
  21.453, 15.957, 45229.245, "", 156.139, 8.31, 28.2, 33.1, "", 8., 81.33, 
  0.947}, {"DEU", "Europe", "Germany", "2021-01-09", 1.928462*^6, 22824., 
  22131.714, 40597., 575., 873.857, 23017.083, 272.415, 264.152, 484.544, 
  6.863, 10.43, 0.99, 5398., 64.428, "", "", "", "", "", "", "", "", "", "", 
  168044., 2.006, "", "", "tests performed", 647247., 645435., 1812., 61429., 
  52719., 0.77, 0.77, 0., 629., 85.19, 8.3783945*^7, 237.016, 46.6, 21.453, 
  15.957, 45229.245, "", 156.139, 8.31, 28.2, 33.1, "", 8., 81.33, 0.947}, 
 {"DEU", "Europe", "Germany", "2021-01-10", 1.92941*^6, 948., 20787.714, 
  40936., 339., 877.857, 23028.398, 11.315, 248.111, 488.59, 4.046, 10.478, 
  0.97, 5300., 63.258, "", "", "", "", 7202.057, 85.96, "", 3.7248234*^7, 
  444.575, "", 175915., 2.1, 0.128, 7.8, "tests performed", 682757., 680936., 
  1821., 35510., 54378., 0.81, 0.81, 0., 649., 83.33, 8.3783945*^7, 237.016, 
  46.6, 21.453, 15.957, 45229.245, "", 156.139, 8.31, 28.2, 33.1, "", 8., 
  81.33, 0.947}, {"DEU", "Europe", "Germany", "2021-01-11", 1.941116*^6, 
  11706., 20700., 41799., 863., 864.429, 23168.114, 139.717, 247.064, 498.89, 
  10.3, 10.317, 0.96, 5267., 62.864, "", "", "", "", "", "", "", "", "", "", 
  175020., 2.089, "", "", "tests performed", 750355., 748482., 1873., 67598., 
  57153., 0.9, 0.89, 0., 682., 83.33, 8.3783945*^7, 237.016, 46.6, 21.453, 
  15.957, 45229.245, "", 156.139, 8.31, 28.2, 33.1, "", 8., 81.33, 0.947}, 
 {"DEU", "Europe", "Germany", "2021-01-12", 1.968326*^6, 27210., 21965.857, 
  42889., 1090., 876., 23492.878, 324.764, 262.173, 511.9, 13.01, 10.455, 
  0.95, 5209., 62.172, "", "", "", "", "", "", "", "", "", "", 174126., 
  2.078, "", "", "tests performed", 833364., 831431., 1933., 83009., 61331., 
  0.99, 0.99, 0., 732., 83.33, 8.3783945*^7, 237.016, 46.6, 21.453, 15.957, 
  45229.245, "", 156.139, 8.31, 28.2, 33.1, "", 8., 81.33, 0.947}, 
 {"DEU", "Europe", "Germany", "2021-01-13", 1.993892*^6, 25566., 21809.143, 
  44096., 1207., 894.429, 23798.02, 305.142, 260.302, 526.306, 14.406, 
  10.675, 0.92, 5164., 61.635, "", "", "", "", "", "", "", "", "", "", 
  173231., 2.068, "", "", "tests performed", 945223., 943093., 2130., 
  111859., 68360., 1.13, 1.13, 0., 816., 83.33, 8.3783945*^7, 237.016, 46.6, 
  21.453, 15.957, 45229.245, "", 156.139, 8.31, 28.2, 33.1, "", 8., 81.33, 
  0.947}, {"DEU", "Europe", "Germany", "2021-01-14", 2.015235*^6, 21343., 
  18382., 45207., 1111., 888.571, 24052.759, 254.739, 219.398, 539.566, 
  13.26, 10.606, 0.9, 5104., 60.919, "", "", "", "", "", "", "", "", "", "", 
  172336., 2.057, "", "", "tests performed", 1.02845*^6, 1.026135*^6, 2315., 
  83227., 72238., 1.23, 1.22, 0., 862., 83.33, 8.3783945*^7, 237.016, 46.6, 
  21.453, 15.957, 45229.245, "", 156.139, 8.31, 28.2, 33.1, "", 8., 81.33, 
  0.947}, {"DEU", "Europe", "Germany", "2021-01-15", 2.023828*^6, 8593., 
  16884.286, 45705., 498., 811.857, 24155.32, 102.561, 201.522, 545.51, 
  5.944, 9.69, 0.89, 5050., 60.274, "", "", "", "", "", "", "", "", "", "", 
  171441., 2.046, "", "", "tests performed", 1.120089*^6, 1.117164*^6, 2925., 
  91639., 76324., 1.34, 1.33, 0., 911., 83.33, 8.3783945*^7, 237.016, 46.6, 
  21.453, 15.957, 45229.245, "", 156.139, 8.31, 28.2, 33.1, "", 8., 81.33, 
  0.947}, {"DEU", "Europe", "Germany", "2021-01-16", 2.038645*^6, 14817., 
  15740.429, 46464., 759., 838.143, 24332.168, 176.848, 187.869, 554.569, 
  9.059, 10.004, 0.89, 4992., 59.582, "", "", "", "", "", "", "", "", "", "", 
  170547., 2.036, "", "", "tests performed", 1.177695*^6, 1.173864*^6, 3831., 
  57606., 75778., 1.41, 1.4, 0., 904., 83.33, 8.3783945*^7, 237.016, 46.6, 
  21.453, 15.957, 45229.245, "", 156.139, 8.31, 28.2, 33.1, "", 8., 81.33, 
  0.947}, {"DEU", "Europe", "Germany", "2021-01-17", 2.050129*^6, 11484., 
  17245.571, 46901., 437., 852.143, 24469.235, 137.067, 205.834, 559.785, 
  5.216, 10.171, 0.89, 4950., 59.081, "", "", "", "", 6336.682, 75.631, "", 
  3.8435798*^7, 458.749, "", 169652., 2.025, 0.104, 9.6, "tests performed", 
  1.226729*^6, 1.205538*^6, 21191., 49034., 77710., 1.46, 1.44, 0.03, 928., 
  83.33, 8.3783945*^7, 237.016, 46.6, 21.453, 15.957, 45229.245, "", 156.139, 
  8.31, 28.2, 33.1, "", 8., 81.33, 0.947}, {"DEU", "Europe", "Germany", 
  "2021-01-18", 2.059382*^6, 9253., 16895.143, 47263., 362., 780.571, 
  24579.673, 110.439, 201.651, 564.106, 4.321, 9.316, 0.88, 4984., 59.486, 
  "", "", "", "", "", "", "", "", "", "", 168144., 2.007, "", "", 
  "tests performed", 1.30937*^6, 1.27241*^6, 36960., 82641., 79859., 1.56, 
  1.52, 0.04, 953., 83.33, 8.3783945*^7, 237.016, 46.6, 21.453, 15.957, 
  45229.245, "", 156.139, 8.31, 28.2, 33.1, "", 8., 81.33, 0.947}, 
 {"DEU", "Europe", "Germany", "2021-01-19", 2.071615*^6, 12233., 14755.571, 
  48997., 1734., 872.571, 24725.68, 146.006, 176.115, 584.802, 20.696, 
  10.415, 0.87, 4930., 58.842, "", "", "", "", "", "", "", "", "", "", 
  166637., 1.989, "", "", "tests performed", 1.427189*^6, 1.355264*^6, 
  71925., 117819., 84832., 1.7, 1.62, 0.09, 1013., 83.33, 8.3783945*^7, 
  237.016, 46.6, 21.453, 15.957, 45229.245, "", 156.139, 8.31, 28.2, 33.1, 
  "", 8., 81.33, 0.947}, {"DEU", "Europe", "Germany", "2021-01-20", 
  2.100618*^6, 29003., 15246.571, 50010., 1013., 844.857, 25071.844, 346.164, 
  181.975, 596.892, 12.091, 10.084, 0.87, 4816., 57.481, "", "", "", "", "", 
  "", "", "", "", "", 165129., 1.971, "", "", "tests performed", 1.559413*^6, 
  1.435905*^6, 123508., 132224., 87741., 1.86, 1.71, 0.15, 1047., 83.33, 
  8.3783945*^7, 237.016, 46.6, 21.453, 15.957, 45229.245, "", 156.139, 8.31, 
  28.2, 33.1, "", 8., 81.33, 0.947}, {"DEU", "Europe", "Germany", 
  "2021-01-21", 2.108895*^6, 8277., 13380., 50876., 866., 809.857, 25170.634, 
  98.79, 159.696, 607.229, 10.336, 9.666, 0.85, 4767., 56.896, "", "", "", 
  "", "", "", "", "", "", "", 163621., 1.953, "", "", "tests performed", 
  1.667251*^6, 1.501837*^6, 165414., 107838., 91257., 1.99, 1.79, 0.2, 1089., 
  83.33, 8.3783945*^7, 237.016, 46.6, 21.453, 15.957, 45229.245, "", 156.139, 
  8.31, 28.2, 33.1, "", 8., 81.33, 0.947}, {"DEU", "Europe", "Germany", 
  "2021-01-22", 2.125261*^6, 16366., 14490.429, 51713., 837., 858.286, 
  25365.97, 195.336, 172.95, 617.218, 9.99, 10.244, 0.86, 4749., 56.682, "", 
  "", "", "", "", "", "", "", "", "", 162114., 1.935, "", "", 
  "tests performed", 1.771344*^6, 1.570372*^6, 200972., 104093., 93036., 
  2.11, 1.87, 0.24, 1110., 83.33, 8.3783945*^7, 237.016, 46.6, 21.453, 
  15.957, 45229.245, "", 156.139, 8.31, 28.2, 33.1, "", 8., 81.33, 0.947}, 
 {"DEU", "Europe", "Germany", "2021-01-23", 2.137691*^6, 12430., 14149.429, 
  51873., 160., 772.714, 25514.327, 148.358, 168.88, 619.128, 1.91, 9.223, 
  0.85, 4639., 55.369, "", "", "", "", "", "", "", "", "", "", 160606., 
  1.917, "", "", "tests performed", 1.856347*^6, 1.610419*^6, 245928., 
  85003., 96950., 2.22, 1.92, 0.29, 1157., 83.33, 8.3783945*^7, 237.016, 
  46.6, 21.453, 15.957, 45229.245, "", 156.139, 8.31, 28.2, 33.1, "", 8., 
  81.33, 0.947}, {"DEU", "Europe", "Germany", "2021-01-24", 2.147769*^6, 
  10078., 13948.571, 52296., 423., 770.714, 25634.613, 120.286, 166.483, 
  624.177, 5.049, 9.199, 0.85, 4607., 54.987, "", "", "", "", 6067.701, 
  72.421, "", 3.9549488*^7, 472.041, "", 159099., 1.899, 0.099, 10.1, 
  "tests performed", 1.905571*^6, 1.636496*^6, 269075., 49224., 96977., 2.27, 
  1.95, 0.32, 1157., 83.33, 8.3783945*^7, 237.016, 46.6, 21.453, 15.957, 
  45229.245, "", 156.139, 8.31, 28.2, 33.1, "", 8., 81.33, 0.947}, 
 {"DEU", "Europe", "Germany", "2021-01-25", 2.154656*^6, 6887., 13610.571, 
  53127., 831., 837.714, 25716.812, 82.2, 162.448, 634.095, 9.918, 9.999, 
  0.84, 4604., 54.951, "", "", "", "", "", "", "", "", "", "", 159873., 
  1.908, "", "", "tests performed", 1.997366*^6, 1.689606*^6, 307760., 
  91795., 98285., 2.38, 2.02, 0.37, 1173., 83.33, 8.3783945*^7, 237.016, 
  46.6, 21.453, 15.957, 45229.245, "", 156.139, 8.31, 28.2, 33.1, "", 8., 
  81.33, 0.947}, {"DEU", "Europe", "Germany", "2021-01-26", 2.164043*^6, 
  9387., 13204., 53619., 492., 660.286, 25828.851, 112.038, 157.596, 639.967, 
  5.872, 7.881, 0.84, 4559., 54.414, "", "", "", "", "", "", "", "", "", "", 
  160647., 1.917, "", "", "tests performed", 2.096089*^6, 1.739895*^6, 
  356194., 98723., 95557., 2.5, 2.08, 0.43, 1141., 83.33, 8.3783945*^7, 
  237.016, 46.6, 21.453, 15.957, 45229.245, "", 156.139, 8.31, 28.2, 33.1, 
  "", 8., 81.33, 0.947}, {"DEU", "Europe", "Germany", "2021-01-27", 
  2.179679*^6, 15636., 11294.429, 54498., 879., 641.143, 26015.473, 186.623, 
  134.804, 650.459, 10.491, 7.652, 0.83, 4487., 53.554, "", "", "", "", "", 
  "", "", "", "", "", 161422., 1.927, "", "", "tests performed", 2.207277*^6, 
  1.791449*^6, 415828., 111188., 92552., 2.63, 2.14, 0.5, 1105., 83.33, 
  8.3783945*^7, 237.016, 46.6, 21.453, 15.957, 45229.245, "", 156.139, 8.31, 
  28.2, 33.1, "", 8., 81.33, 0.947}, {"DEU", "Europe", "Germany", 
  "2021-01-28", 2.194562*^6, 14883., 12238.143, 55883., 1385., 715.286, 
  26193.109, 177.635, 146.068, 666.989, 16.531, 8.537, 0.84, 4428., 52.85, 
  "", "", "", "", "", "", "", "", "", "", 162196., 1.936, "", "", 
  "tests performed", 2.298501*^6, 1.836576*^6, 461925., 91224., 90179., 2.74, 
  2.19, 0.55, 1076., 83.33, 8.3783945*^7, 237.016, 46.6, 21.453, 15.957, 
  45229.245, "", 156.139, 8.31, 28.2, 33.1, "", 8., 81.33, 0.947}, 
 {"DEU", "Europe", "Germany", "2021-01-29", 2.207393*^6, 12831., 11733.143, 
  56286., 403., 653.286, 26346.253, 153.144, 140.04, 671.799, 4.81, 7.797, 
  0.85, 4367., 52.122, "", "", "", "", "", "", "", "", "", "", 162970., 
  1.945, "", "", "tests performed", 2.407621*^6, 1.888052*^6, 519569., 
  109120., 90897., 2.87, 2.25, 0.62, 1085., 83.33, 8.3783945*^7, 237.016, 
  46.6, 21.453, 15.957, 45229.245, "", 156.139, 8.31, 28.2, 33.1, "", 8., 
  81.33, 0.947}, {"DEU", "Europe", "Germany", "2021-01-30", 2.224911*^6, 
  17518., 12460., 57105., 819., 747.429, 26555.338, 209.085, 148.716, 
  681.574, 9.775, 8.921, 0.85, 4342., 51.824, "", "", "", "", "", "", "", "", 
  "", "", 163745., 1.954, "", "", "tests performed", 2.496145*^6, 
  1.924412*^6, 571733., 88524., 91400., 2.98, 2.3, 0.68, 1091., 83.33, 
  8.3783945*^7, 237.016, 46.6, 21.453, 15.957, 45229.245, "", 156.139, 8.31, 
  28.2, 33.1, "", 8., 81.33, 0.947}, {"DEU", "Europe", "Germany", 
  "2021-01-31", 2.225659*^6, 748., 11127.143, 57163., 58., 695.286, 
  26564.266, 8.928, 132.808, 682.267, 0.692, 8.299, 0.83, 4337., 51.764, "", 
  "", "", "", 5113.672, 61.034, "", 4.0701121*^7, 485.787, "", 164519., 
  1.964, 0.085, 11.8, "tests performed", 2.552659*^6, 1.950395*^6, 602264., 
  56514., 92441., 3.05, 2.33, 0.72, 1103., 83.33, 8.3783945*^7, 237.016, 
  46.6, 21.453, 15.957, 45229.245, "", 156.139, 8.31, 28.2, 33.1, "", 8., 
  81.33, 0.947}, {"DEU", "Europe", "Germany", "2021-02-01", 2.232327*^6, 
  6668., 11095.857, 58059., 896., 704.571, 26643.852, 79.586, 132.434, 
  692.961, 10.694, 8.409, 0.83, 4313., 51.478, "", "", "", "", "", "", "", 
  "", "", "", 163496., 1.951, "", "", "tests performed", 2.673287*^6, 
  2.009542*^6, 663745., 120628., 96560., 3.19, 2.4, 0.79, 1152., 83.33, 
  8.3783945*^7, 237.016, 46.6, 21.453, 15.957, 45229.245, "", 156.139, 8.31, 
  28.2, 33.1, "", 8., 81.33, 0.947}, {"DEU", "Europe", "Germany", 
  "2021-02-02", 2.240017*^6, 7690., 10853.429, 58992., 933., 767.571, 
  26735.635, 91.784, 129.541, 704.097, 11.136, 9.161, 0.82, 4252., 50.75, "", 
  "", "", "", "", "", "", "", "", "", 162473., 1.939, "", "", 
  "tests performed", 2.805226*^6, 2.07375*^6, 731476., 131939., 101305., 
  3.35, 2.48, 0.87, 1209., 83.33, 8.3783945*^7, 237.016, 46.6, 21.453, 
  15.957, 45229.245, "", 156.139, 8.31, 28.2, 33.1, "", 8., 81.33, 0.947}, 
 {"DEU", "Europe", "Germany", "2021-02-03", 2.252504*^6, 12487., 10403.571, 
  59776., 784., 754., 26884.673, 149.038, 124.171, 713.454, 9.357, 8.999, 
  0.82, 4207., 50.212, "", "", "", "", "", "", "", "", "", "", 161450., 
  1.927, "", "", "tests performed", 2.964905*^6, 2.137987*^6, 826919., 
  159679., 108233., 3.54, 2.55, 0.99, 1292., 83.33, 8.3783945*^7, 237.016, 
  46.6, 21.453, 15.957, 45229.245, "", 156.139, 8.31, 28.2, 33.1, "", 8., 
  81.33, 0.947}, {"DEU", "Europe", "Germany", "2021-02-04", 2.265536*^6, 
  13032., 10139.143, 60634., 858., 678.714, 27040.216, 155.543, 121.015, 
  723.695, 10.241, 8.101, 0.83, 4170., 49.771, "", "", "", "", "", "", "", 
  "", "", "", 160426., 1.915, "", "", "tests performed", 3.096749*^6, 
  2.199055*^6, 897695., 131844., 114035., 3.7, 2.62, 1.07, 1361., 83.33, 
  8.3783945*^7, 237.016, 46.6, 21.453, 15.957, 45229.245, "", 156.139, 8.31, 
  28.2, 33.1, "", 8., 81.33, 0.947}, {"DEU", "Europe", "Germany", 
  "2021-02-05", 2.276371*^6, 10835., 9854., 61324., 690., 719.714, 27169.537, 
  129.321, 117.612, 731.93, 8.235, 8.59, 0.83, 4066., 48.53, "", "", "", "", 
  "", "", "", "", "", "", 159403., 1.903, "", "", "tests performed", 
  3.2417*^6, 2.266745*^6, 974956., 144951., 119154., 3.87, 2.71, 1.16, 1422., 
  83.33, 8.3783945*^7, 237.016, 46.6, 21.453, 15.957, 45229.245, "", 156.139, 
  8.31, 28.2, 33.1, "", 8., 81.33, 0.947}, {"DEU", "Europe", "Germany", 
  "2021-02-06", 2.285003*^6, 8632., 8584.571, 61551., 227., 635.143, 
  27272.564, 103.027, 102.461, 734.64, 2.709, 7.581, 0.83, 3958., 47.241, "", 
  "", "", "", "", "", "", "", "", "", 158380., 1.89, "", "", 
  "tests performed", 3.341988*^6, 2.313964*^6, 1.028025*^6, 100288., 120835., 
  3.99, 2.76, 1.23, 1442., 83.33, 8.3783945*^7, 237.016, 46.6, 21.453, 
  15.957, 45229.245, "", 156.139, 8.31, 28.2, 33.1, "", 8., 81.33, 0.947}, 
 {"DEU", "Europe", "Germany", "2021-02-07", 2.291673*^6, 6670., 9430.571, 
  61708., 157., 649.286, 27352.173, 79.61, 112.558, 736.513, 1.874, 7.75, 
  0.84, 3926., 46.859, "", "", "", "", 4477.989, 53.447, "", 4.180262*^7, 
  498.934, "", 157357., 1.878, 0.075, 13.3, "tests performed", 3.39627*^6, 
  2.34215*^6, 1.054121*^6, 54282., 120516., 4.05, 2.8, 1.26, 1438., 83.33, 
  8.3783945*^7, 237.016, 46.6, 21.453, 15.957, 45229.245, "", 156.139, 8.31, 
  28.2, 33.1, "", 8., 81.33, 0.947}, {"DEU", "Europe", "Germany", 
  "2021-02-08", 2.296323*^6, 4650., 9142.286, 62191., 483., 590.286, 
  27407.673, 55.5, 109.117, 742.278, 5.765, 7.045, 0.83, 3951., 47.157, "", 
  "", "", "", "", "", "", "", "", "", 156522., 1.868, "", "", 
  "tests performed", 3.506208*^6, 2.395306*^6, 1.110903*^6, 109938., 118989., 
  4.18, 2.86, 1.33, 1420., 83.33, 8.3783945*^7, 237.016, 46.6, 21.453, 
  15.957, 45229.245, "", 156.139, 8.31, 28.2, 33.1, "", 8., 81.33, 0.947}, 
 {"DEU", "Europe", "Germany", "2021-02-09", 2.302051*^6, 5728., 8862., 
  63006., 815., 573.429, 27476.04, 68.366, 105.772, 752.006, 9.727, 6.844, 
  0.82, 3840., 45.832, "", "", "", "", "", "", "", "", "", "", 155688., 
  1.858, "", "", "tests performed", 3.640123*^6, 2.455005*^6, 1.185119*^6, 
  133915., 119271., 4.34, 2.93, 1.41, 1424., 83.33, 8.3783945*^7, 237.016, 
  46.6, 21.453, 15.957, 45229.245, "", 156.139, 8.31, 28.2, 33.1, "", 8., 
  81.33, 0.947}, {"DEU", "Europe", "Germany", "2021-02-10", 2.311297*^6, 
  9246., 8399., 63672., 666., 556.571, 27586.395, 110.355, 100.246, 759.955, 
  7.949, 6.643, 0.83, 3732., 44.543, "", "", "", "", "", "", "", "", "", "", 
  154853., 1.848, "", "", "tests performed", 3.792081*^6, 2.530169*^6, 
  1.261913*^6, 151958., 118168., 4.53, 3.02, 1.51, 1410., 83.33, 
  8.3783945*^7, 237.016, 46.6, 21.453, 15.957, 45229.245, "", 156.139, 8.31, 
  28.2, 33.1, "", 8., 81.33, 0.947}, {"DEU", "Europe", "Germany", 
  "2021-02-11", 2.321225*^6, 9928., 7955.571, 64224., 552., 512.857, 
  27704.89, 118.495, 94.953, 766.543, 6.588, 6.121, 0.84, 3668., 43.779, "", 
  "", "", "", "", "", "", "", "", "", 154018., 1.838, "", "", 
  "tests performed", 3.93335*^6, 2.604*^6, 1.329353*^6, 141269., 119514., 
  4.69, 3.11, 1.59, 1426., 83.33, 8.3783945*^7, 237.016, 46.6, 21.453, 
  15.957, 45229.245, "", 156.139, 8.31, 28.2, 33.1, "", 8., 81.33, 0.947}, 
 {"DEU", "Europe", "Germany", "2021-02-12", 2.330422*^6, 9197., 7721.571, 
  64771., 547., 492.429, 27814.661, 109.77, 92.161, 773.072, 6.529, 5.877, 
  0.86, 3546., 42.323, "", "", "", "", "", "", "", "", "", "", 153184., 
  1.828, "", "", "tests performed", 4.090839*^6, 2.685373*^6, 1.405471*^6, 
  157489., 121306., 4.88, 3.21, 1.68, 1448., 83.33, 8.3783945*^7, 237.016, 
  46.6, 21.453, 15.957, 45229.245, "", 156.139, 8.31, 28.2, 33.1, "", 8., 
  81.33, 0.947}, {"DEU", "Europe", "Germany", "2021-02-13", 2.336906*^6, 
  6484., 7414.714, 64990., 219., 491.286, 27892.05, 77.39, 88.498, 775.686, 
  2.614, 5.864, 0.87, 3479., 41.523, "", "", "", "", "", "", "", "", "", "", 
  152349., 1.818, "", "", "tests performed", 4.198523*^6, 2.74748*^6, 
  1.451049*^6, 107684., 122362., 5.01, 3.28, 1.73, 1460., 83.33, 
  8.3783945*^7, 237.016, 46.6, 21.453, 15.957, 45229.245, "", 156.139, 8.31, 
  28.2, 33.1, "", 8., 81.33, 0.947}, {"DEU", "Europe", "Germany", 
  "2021-02-14", 2.341744*^6, 4838., 7153., 65107., 117., 485.571, 27949.794, 
  57.744, 85.374, 777.082, 1.396, 5.796, 0.88, 3417., 40.783, "", "", "", "", 
  3699.252, 44.152, "", 4.2863222*^7, 511.592, "", 151515., 1.808, 0.064, 
  15.6, "tests performed", 4.263791*^6, 2.787483*^6, 1.476315*^6, 65268., 
  123932., 5.09, 3.33, 1.76, 1479., 83.33, 8.3783945*^7, 237.016, 46.6, 
  21.453, 15.957, 45229.245, "", 156.139, 8.31, 28.2, 33.1, "", 8., 81.33, 
  0.947}, {"DEU", "Europe", "Germany", "2021-02-15", 2.346876*^6, 5132., 
  7221.857, 65288., 181., 442.429, 28011.047, 61.253, 86.196, 779.242, 2.16, 
  5.281, 0.89, 3426., 40.891, "", "", "", "", "", "", "", "", "", "", 
  152385., 1.819, "", "", "tests performed", 4.390661*^6, 2.858724*^6, 
  1.531945*^6, 126870., 126350., 5.24, 3.41, 1.83, 1508., 83.33, 
  8.3783945*^7, 237.016, 46.6, 21.453, 15.957, 45229.245, "", 156.139, 8.31, 
  28.2, 33.1, "", 8., 81.33, 0.947}, {"DEU", "Europe", "Germany", 
  "2021-02-16", 2.352766*^6, 5890., 7245., 65829., 541., 403.286, 28081.347, 
  70.3, 86.472, 785.699, 6.457, 4.813, 0.9, 3342., 39.888, "", "", "", "", 
  "", "", "", "", "", "", 153255., 1.829, "", "", "tests performed", 
  4.527375*^6, 2.940747*^6, 1.586637*^6, 136714., 126750., 5.4, 3.51, 1.89, 
  1513., 83.33, 8.3783945*^7, 237.016, 46.6, 21.453, 15.957, 45229.245, "", 
  156.139, 8.31, 28.2, 33.1, "", 8., 81.33, 0.947}, 
 {"DEU", "Europe", "Germany", "2021-02-17", 2.362364*^6, 9598., 7295.286, 
  66732., 903., 437.143, 28195.903, 114.557, 87.073, 796.477, 10.778, 5.218, 
  0.92, 3239., 38.659, "", "", "", "", "", "", "", "", "", "", 154125., 1.84, 
  "", "", "tests performed", 4.676706*^6, 3.034303*^6, 1.642413*^6, 149331., 
  126375., 5.58, 3.62, 1.96, 1508., 83.33, 8.3783945*^7, 237.016, 46.6, 
  21.453, 15.957, 45229.245, "", 156.139, 8.31, 28.2, 33.1, "", 8., 81.33, 
  0.947}, {"DEU", "Europe", "Germany", "2021-02-18", 2.372209*^6, 9845., 
  7283.429, 67245., 513., 431.571, 28313.408, 117.505, 86.931, 802.6, 6.123, 
  5.151, 0.93, 3169., 37.823, "", "", "", "", "", "", "", "", "", "", 
  154994., 1.85, "", "", "tests performed", 4.819486*^6, 3.125791*^6, 
  1.693706*^6, 142780., 126591., 5.75, 3.73, 2.02, 1511., 83.33, 
  8.3783945*^7, 237.016, 46.6, 21.453, 15.957, 45229.245, "", 156.139, 8.31, 
  28.2, 33.1, "", 8., 81.33, 0.947}, {"DEU", "Europe", "Germany", 
  "2021-02-19", 2.381259*^6, 9050., 7262.429, 67741., 496., 424.286, 
  28421.424, 108.016, 86.68, 808.52, 5.92, 5.064, 0.95, 3114., 37.167, "", 
  "", "", "", "", "", "", "", "", "", 155864., 1.86, "", "", 
  "tests performed", 4.974189*^6, 3.225641*^6, 1.74856*^6, 154703., 126193., 
  5.94, 3.85, 2.09, 1506., 83.33, 8.3783945*^7, 237.016, 46.6, 21.453, 
  15.957, 45229.245, "", 156.139, 8.31, 28.2, 33.1, "", 8., 81.33, 0.947}, 
 {"DEU", "Europe", "Germany", "2021-02-20", 2.388421*^6, 7162., 7359.286, 
  67883., 142., 413.286, 28506.905, 85.482, 87.836, 810.215, 1.695, 4.933, 
  0.97, 3068., 36.618, "", "", "", "", "", "", "", "", "", "", 156734., 
  1.871, "", "", "tests performed", 5.087634*^6, 3.301973*^6, 1.785674*^6, 
  113445., 127016., 6.07, 3.94, 2.13, 1516., 83.33, 8.3783945*^7, 237.016, 
  46.6, 21.453, 15.957, 45229.245, "", 156.139, 8.31, 28.2, 33.1, "", 8., 
  81.33, 0.947}, {"DEU", "Europe", "Germany", "2021-02-21", 2.394515*^6, 
  6094., 7538.714, 67946., 63., 405.571, 28579.64, 72.735, 89.978, 810.967, 
  0.752, 4.841, 0.98, 3049., 36.391, "", "", "", "", 3352.699, 40.016, "", 
  4.3966453*^7, 524.76, "", 157604., 1.881, 0.061, 16.4, "tests performed", 
  5.173786*^6, 3.359019*^6, 1.814781*^6, 86152., 129999., 6.18, 4.01, 2.17, 
  1552., 83.33, 8.3783945*^7, 237.016, 46.6, 21.453, 15.957, 45229.245, "", 
  156.139, 8.31, 28.2, 33.1, "", 8., 81.33, 0.947}, 
 {"DEU", "Europe", "Germany", "2021-02-22", 2.399499*^6, 4984., 7517.571, 
  68363., 417., 439.286, 28639.127, 59.486, 89.726, 815.944, 4.977, 5.243, 
  0.98, 3053., 36.439, "", "", "", "", "", "", "", "", "", "", 159004., 
  1.898, "", "", "tests performed", 5.334197*^6, 3.45933*^6, 1.874882*^6, 
  160411., 134791., 6.37, 4.13, 2.24, 1609., 81.48, 8.3783945*^7, 237.016, 
  46.6, 21.453, 15.957, 45229.245, "", 156.139, 8.31, 28.2, 33.1, "", 8., 
  81.33, 0.947}, {"DEU", "Europe", "Germany", "2021-02-23", 2.405263*^6, 
  5764., 7499.571, 68785., 422., 422.286, 28707.923, 68.796, 89.511, 820.981, 
  5.037, 5.04, 0.99, 3030., 36.164, "", "", "", "", "", "", "", "", "", "", 
  160403., 1.914, "", "", "tests performed", 5.501382*^6, 3.566762*^6, 
  1.934636*^6, 167185., 139144., 6.57, 4.26, 2.31, 1661., 81.48, 
  8.3783945*^7, 237.016, 46.6, 21.453, 15.957, 45229.245, "", 156.139, 8.31, 
  28.2, 33.1, "", 8., 81.33, 0.947}, {"DEU", "Europe", "Germany", 
  "2021-02-24", 2.416037*^6, 10774., 7667.571, 69170., 385., 348.286, 
  28836.515, 128.593, 91.516, 825.576, 4.595, 4.157, 1., 2950., 35.21, "", 
  "", "", "", "", "", "", "", "", "", 161802., 1.931, "", "", 
  "tests performed", 5.677412*^6, 3.683214*^6, 1.994215*^6, 176030., 142958., 
  6.78, 4.4, 2.38, 1706., 81.48, 8.3783945*^7, 237.016, 46.6, 21.453, 15.957, 
  45229.245, "", 156.139, 8.31, 28.2, 33.1, "", 8., 81.33, 0.947}, 
 {"DEU", "Europe", "Germany", "2021-02-25", 2.427069*^6, 11032., 7837.143, 
  69343., 173., 299.714, 28968.187, 131.672, 93.54, 827.641, 2.065, 3.577, 
  1.02, 2891., 34.505, "", "", "", "", "", "", "", "", "", "", 163202., 
  1.948, "", "", "tests performed", 5.866911*^6, 3.814208*^6, 2.05272*^6, 
  189499., 149632., 7., 4.55, 2.45, 1786., 81.48, 8.3783945*^7, 237.016, 
  46.6, 21.453, 15.957, 45229.245, "", 156.139, 8.31, 28.2, 33.1, "", 8., 
  81.33, 0.947}, {"DEU", "Europe", "Germany", "2021-02-26", 2.436506*^6, 
  9437., 7892.429, 69939., 596., 314., 29080.822, 112.635, 94.2, 834.754, 
  7.114, 3.748, 1.03, 2841., 33.909, "", "", "", "", "", "", "", "", "", "", 
  164601., 1.965, "", "", "tests performed", 6.07692*^6, 3.95876*^6, 
  2.118177*^6, 210009., 157533., 7.25, 4.72, 2.53, 1880., 81.48, 
  8.3783945*^7, 237.016, 46.6, 21.453, 15.957, 45229.245, "", 156.139, 8.31, 
  28.2, 33.1, "", 8., 81.33, 0.947}, {"DEU", "Europe", "Germany", 
  "2021-02-27", 2.444177*^6, 7671., 7965.143, 70092., 153., 315.571, 
  29172.379, 91.557, 95.068, 836.58, 1.826, 3.766, 1.04, 2820., 33.658, "", 
  "", "", "", "", "", "", "", "", "", 166000., 1.981, "", "", 
  "tests performed", 6.22548*^6, 4.067289*^6, 2.158208*^6, 148560., 162549., 
  7.43, 4.85, 2.58, 1940., 81.48, 8.3783945*^7, 237.016, 46.6, 21.453, 
  15.957, 45229.245, "", 156.139, 8.31, 28.2, 33.1, "", 8., 81.33, 0.947}, 
 {"DEU", "Europe", "Germany", "2021-02-28", 2.450295*^6, 6118., 7968.571, 
  70152., 60., 315.143, 29245.4, 73.021, 95.109, 837.296, 0.716, 3.761, 1.04, 
  2834., 33.825, "", "", "", "", 3225.764, 38.501, "", 4.5138251*^7, 538.746, 
  "", 167400., 1.998, 0.061, 16.4, "tests performed", 6.333537*^6, 
  4.151061*^6, 2.182493*^6, 108057., 165679., 7.56, 4.95, 2.6, 1977., 81.48, 
  8.3783945*^7, 237.016, 46.6, 21.453, 15.957, 45229.245, "", 156.139, 8.31, 
  28.2, 33.1, "", 8., 81.33, 0.947}, {"DEU", "Europe", "Germany", 
  "2021-03-01", 2.455569*^6, 5274., 8010., 70514., 362., 307.286, 29308.348, 
  62.948, 95.603, 841.617, 4.321, 3.668, 1.05, 2862., 34.159, "", "", "", "", 
  "", "", "", "", "", "", 167022., 1.993, "", "", "tests performed", 
  6.529423*^6, 4.297563*^6, 2.231877*^6, 195886., 170747., 7.79, 5.13, 2.66, 
  2038., 77.78, 8.3783945*^7, 237.016, 46.6, 21.453, 15.957, 45229.245, "", 
  156.139, 8.31, 28.2, 33.1, "", 8., 81.33, 0.947}, 
 {"DEU", "Europe", "Germany", "2021-03-02", 2.462061*^6, 6492., 8114., 
  70926., 412., 305.857, 29385.833, 77.485, 96.844, 846.535, 4.917, 3.651, 
  1.05, 2849., 34.004, "", "", "", "", "", "", "", "", "", "", 166643., 
  1.989, "", "", "tests performed", 6.749577*^6, 4.464018*^6, 2.285576*^6, 
  220154., 178314., 8.06, 5.33, 2.73, 2128., 77.78, 8.3783945*^7, 237.016, 
  46.6, 21.453, 15.957, 45229.245, "", 156.139, 8.31, 28.2, 33.1, "", 8., 
  81.33, 0.947}, {"DEU", "Europe", "Germany", "2021-03-03", 2.472913*^6, 
  10852., 8125.143, 71285., 359., 302.143, 29515.356, 129.524, 96.977, 
  850.819, 4.285, 3.606, 1.06, 2816., 33.61, "", "", "", "", "", "", "", "", 
  "", "", 166265., 1.984, "", "", "tests performed", 6.993434*^6, 
  4.638815*^6, 2.354636*^6, 243857., 188003., 8.35, 5.54, 2.81, 2244., 77.78, 
  8.3783945*^7, 237.016, 46.6, 21.453, 15.957, 45229.245, "", 156.139, 8.31, 
  28.2, 33.1, "", 8., 81.33, 0.947}, {"DEU", "Europe", "Germany", 
  "2021-03-04", 2.484306*^6, 11393., 8176.714, 71554., 269., 315.857, 
  29651.337, 135.981, 97.593, 854.03, 3.211, 3.77, 1.07, 2805., 33.479, "", 
  "", "", "", "", "", "", "", "", "", 165887., 1.98, "", "", 
  "tests performed", 7.2372*^6, 4.819746*^6, 2.417471*^6, 243766., 195756., 
  8.64, 5.75, 2.89, 2336., 77.78, 8.3783945*^7, 237.016, 46.6, 21.453, 
  15.957, 45229.245, "", 156.139, 8.31, 28.2, 33.1, "", 8., 81.33, 0.947}, 
 {"DEU", "Europe", "Germany", "2021-03-05", 2.493887*^6, 9581., 8197.286, 
  71852., 298., 273.286, 29765.691, 114.354, 97.838, 857.587, 3.557, 3.262, 
  1.09, 2756., 32.894, "", "", "", "", "", "", "", "", "", "", 165509., 
  1.975, "", "", "tests performed", 7.506652*^6, 5.02179*^6, 2.484879*^6, 
  269452., 204247., 8.96, 5.99, 2.97, 2438., 77.78, 8.3783945*^7, 237.016, 
  46.6, 21.453, 15.957, 45229.245, "", 156.139, 8.31, 28.2, 33.1, "", 8., 
  81.33, 0.947}, {"DEU", "Europe", "Germany", "2021-03-06", 2.502151*^6, 
  8264., 8282., 71951., 99., 265.571, 29864.325, 98.635, 98.849, 858.768, 
  1.182, 3.17, 1.1, 2746., 32.775, "", "", "", "", "", "", "", "", "", "", 
  165131., 1.971, "", "", "tests performed", 7.709161*^6, 5.174992*^6, 
  2.534186*^6, 202509., 211954., 9.2, 6.18, 3.02, 2530., 77.78, 8.3783945*^7, 
  237.016, 46.6, 21.453, 15.957, 45229.245, "", 156.139, 8.31, 28.2, 33.1, 
  "", 8., 81.33, 0.947}, {"DEU", "Europe", "Germany", "2021-03-07", 
  2.508655*^6, 6504., 8337.143, 71984., 33., 261.714, 29941.954, 77.628, 
  99.508, 859.162, 0.394, 3.124, 1.12, 2779., 33.169, "", "", "", "", 3176.4, 
  37.912, "", 4.6291521*^7, 552.511, "", 164753., 1.966, 0.062, 16.1, 
  "tests performed", 7.859569*^6, 5.290937*^6, 2.568649*^6, 150408., 218005., 
  9.38, 6.31, 3.07, 2602., 77.78, 8.3783945*^7, 237.016, 46.6, 21.453, 
  15.957, 45229.245, "", 156.139, 8.31, 28.2, 33.1, "", 8., 81.33, 0.947}, 
 {"DEU", "Europe", "Germany", "2021-03-08", 2.513784*^6, 5129., 8316.429, 
  72236., 252., 246., 30003.171, 61.217, 99.26, 862.17, 3.008, 2.936, 1.13, 
  2857., 34.1, "", "", "", "", "", "", "", "", "", "", 167340., 1.997, "", 
  "", "tests performed", 8.098843*^6, 5.477703*^6, 2.621157*^6, 239274., 
  224203., 9.67, 6.54, 3.13, 2676., 77.78, 8.3783945*^7, 237.016, 46.6, 
  21.453, 15.957, 45229.245, "", 156.139, 8.31, 28.2, 33.1, "", 8., 81.33, 
  0.947}, {"DEU", "Europe", "Germany", "2021-03-09", 2.520618*^6, 6834., 
  8365.286, 72534., 298., 229.714, 30084.738, 81.567, 99.844, 865.727, 3.557, 
  2.742, 1.14, 2776., 33.133, "", "", "", "", "", "", "", "", "", "", 
  169928., 2.028, "", "", "tests performed", 8.349457*^6, 5.673579*^6, 
  2.675895*^6, 250614., 228554., 9.97, 6.77, 3.19, 2728., 77.78, 
  8.3783945*^7, 237.016, 46.6, 21.453, 15.957, 45229.245, "", 156.139, 8.31, 
  28.2, 33.1, "", 8., 81.33, 0.947}, {"DEU", "Europe", "Germany", 
  "2021-03-10", 2.541781*^6, 21163., 9838.286, 72858., 324., 224.714, 
  30337.328, 252.59, 117.424, 869.594, 3.867, 2.682, 1.17, 2727., 32.548, "", 
  "", "", "", "", "", "", "", "", "", 172515., 2.059, "", "", 
  "tests performed", 8.633656*^6, 5.892016*^6, 2.741657*^6, 284199., 234317., 
  10.3, 7.03, 3.27, 2797., 77.78, 8.3783945*^7, 237.016, 46.6, 21.453, 
  15.957, 45229.245, "", 156.139, 8.31, 28.2, 33.1, "", 8., 81.33, 0.947}, 
 {"DEU", "Europe", "Germany", "2021-03-11", 2.546526*^6, 4745., 8888.571, 
  73120., 262., 223.714, 30393.962, 56.634, 106.089, 872.721, 3.127, 2.67, 
  1.16, 2748., 32.799, "", "", "", "", "", "", "", "", "", "", 175102., 2.09, 
  "", "", "tests performed", 8.915978*^6, 6.113442*^6, 2.802553*^6, 282322., 
  239825., 10.64, 7.3, 3.34, 2862., 77.78, 8.3783945*^7, 237.016, 46.6, 
  21.453, 15.957, 45229.245, "", 156.139, 8.31, 28.2, 33.1, "", 8., 81.33, 
  0.947}, {"DEU", "Europe", "Germany", "2021-03-12", 2.559296*^6, 12770., 
  9344.143, 73348., 228., 213.714, 30546.377, 152.416, 111.527, 875.442, 
  2.721, 2.551, 1.18, 2747., 32.787, "", "", "", "", "", "", "", "", "", "", 
  177690., 2.121, "", "", "tests performed", 9.240939*^6, 6.366774*^6, 
  2.874182*^6, 324961., 247755., 11.03, 7.6, 3.43, 2957., 77.78, 
  8.3783945*^7, 237.016, 46.6, 21.453, 15.957, 45229.245, "", 156.139, 8.31, 
  28.2, 33.1, "", 8., 81.33, 0.947}, {"DEU", "Europe", "Germany", 
  "2021-03-13", 2.569864*^6, 10568., 9673.286, 73369., 21., 202.571, 
  30672.511, 126.134, 115.455, 875.693, 0.251, 2.418, 1.2, 2713., 32.381, "", 
  "", "", "", "", "", "", "", "", "", 180277., 2.152, "", "", 
  "tests performed", 9.487937*^6, 6.564339*^6, 2.923615*^6, 246998., 254111., 
  11.32, 7.83, 3.49, 3033., 77.78, 8.3783945*^7, 237.016, 46.6, 21.453, 
  15.957, 45229.245, "", 156.139, 8.31, 28.2, 33.1, "", 8., 81.33, 0.947}, 
 {"DEU", "Europe", "Germany", "2021-03-14", 2.578842*^6, 8978., 10026.714, 
  73463., 94., 211.286, 30779.668, 107.157, 119.673, 876.815, 1.122, 2.522, 
  1.22, 2767., 33.025, "", "", "", "", 3525.976, 42.084, "", 4.7571571*^7, 
  567.789, "", 182864., 2.183, 0.067, 14.9, "tests performed", 9.659185*^6, 
  6.699595*^6, 2.959607*^6, 171248., 257088., 11.53, 8., 3.53, 3068., 77.78, 
  8.3783945*^7, 237.016, 46.6, 21.453, 15.957, 45229.245, "", 156.139, 8.31, 
  28.2, 33.1, "", 8., 81.33, 0.947}, {"DEU", "Europe", "Germany", 
  "2021-03-15", 2.585385*^6, 6543., 10228.714, 73701., 238., 209.286, 
  30857.762, 78.094, 122.084, 879.655, 2.841, 2.498, 1.22, 2825., 33.718, "", 
  "", "", "", "", "", "", "", "", "", 184644., 2.204, "", "", 
  "tests performed", 9.907898*^6, 6.889421*^6, 3.018494*^6, 248713., 258436., 
  11.83, 8.22, 3.6, 3085., 77.78, 8.3783945*^7, 237.016, 46.6, 21.453, 
  15.957, 45229.245, "", 156.139, 8.31, 28.2, 33.1, "", 8., 81.33, 0.947}, 
 {"DEU", "Europe", "Germany", "2021-03-16", 2.603064*^6, 17679., 11778., 
  73952., 251., 202.571, 31068.769, 211.007, 140.576, 882.651, 2.996, 2.418, 
  1.23, 2844., 33.944, "", "", "", "", "", "", "", "", "", "", 186423., 
  2.225, "", "", "tests performed", 1.0087091*^7, 7.00158*^6, 3.085528*^6, 
  179193., 248233., 12.04, 8.36, 3.68, 2963., 77.78, 8.3783945*^7, 237.016, 
  46.6, 21.453, 15.957, 45229.245, "", 156.139, 8.31, 28.2, 33.1, "", 8., 
  81.33, 0.947}, {"DEU", "Europe", "Germany", "2021-03-17", 2.610769*^6, 
  7705., 9855.429, 74043., 91., 169.286, 31160.731, 91.963, 117.629, 883.737, 
  1.086, 2.021, 1.23, 2849., 34.004, "", "", "", "", "", "", "", "", "", "", 
  188203., 2.246, "", "", "tests performed", 1.0292402*^7, 7.127375*^6, 
  3.165044*^6, 205311., 236964., 12.28, 8.51, 3.78, 2828., 77.78, 
  8.3783945*^7, 237.016, 46.6, 21.453, 15.957, 45229.245, "", 156.139, 8.31, 
  28.2, 33.1, "", 8., 81.33, 0.947}, {"DEU", "Europe", "Germany", 
  "2021-03-18", 2.639258*^6, 28489., 13247.429, 74402., 359., 183.143, 
  31500.761, 340.029, 158.114, 888.022, 4.285, 2.186, 1.25, 2887., 34.458, 
  "", "", "", "", "", "", "", "", "", "", 189982., 2.268, "", "", 
  "tests performed", 1.0487126*^7, 7.246763*^6, 3.24038*^6, 194724., 224450., 
  12.52, 8.65, 3.87, 2679., 77.78, 8.3783945*^7, 237.016, 46.6, 21.453, 
  15.957, 45229.245, "", 156.139, 8.31, 28.2, 33.1, "", 8., 81.33, 0.947}, 
 {"DEU", "Europe", "Germany", "2021-03-19", 2.654734*^6, 15476., 13634., 
  74608., 206., 180., 31685.474, 184.713, 162.728, 890.481, 2.459, 2.148, 
  1.24, 2938., 35.066, "", "", "", "", "", "", "", "", "", "", 191762., 
  2.289, "", "", "tests performed", 1.0731192*^7, 7.407994*^6, 3.323215*^6, 
  244066., 212893., 12.81, 8.84, 3.97, 2541., 77.78, 8.3783945*^7, 237.016, 
  46.6, 21.453, 15.957, 45229.245, "", 156.139, 8.31, 28.2, 33.1, "", 8., 
  81.33, 0.947}, {"DEU", "Europe", "Germany", "2021-03-20", 2.669233*^6, 
  14499., 14195.571, 74706., 98., 191., 31858.526, 173.052, 169.431, 891.651, 
  1.17, 2.28, 1.22, 2945., 35.15, "", "", "", "", "", "", "", "", "", "", 
  193541., 2.31, "", "", "tests performed", 1.0951551*^7, 7.574495*^6, 
  3.377073*^6, 220359., 209088., 13.07, 9.04, 4.03, 2496., 75., 8.3783945*^7, 
  237.016, 46.6, 21.453, 15.957, 45229.245, "", 156.139, 8.31, 28.2, 33.1, 
  "", 8., 81.33, 0.947}, {"DEU", "Europe", "Germany", "2021-03-21", 
  2.670001*^6, 768., 13022.714, 74756., 50., 184.714, 31867.693, 9.166, 
  155.432, 892.247, 0.597, 2.205, 1.21, 3044., 36.332, "", "", "", "", 
  3976.293, 47.459, "", 4.8938818*^7, 584.107, "", 195321., 2.331, 0.079, 
  12.7, "tests performed", 1.1117666*^7, 7.701849*^6, 3.415834*^6, 166115., 
  208354., 13.27, 9.19, 4.08, 2487., 75., 8.3783945*^7, 237.016, 46.6, 
  21.453, 15.957, 45229.245, "", 156.139, 8.31, 28.2, 33.1, "", 8., 81.33, 
  0.947}, {"DEU", "Europe", "Germany", "2021-03-22", 2.678262*^6, 8261., 
  13268.143, 75009., 253., 186.857, 31966.291, 98.599, 158.361, 895.267, 
  3.02, 2.23, 1.21, 3139., 37.465, "", "", "", "", "", "", "", "", "", "", 
  196300., 2.343, "", "", "tests performed", 1.1384276*^7, 7.892272*^6, 
  3.492021*^6, 266610., 210911., 13.59, 9.42, 4.17, 2517., 75., 8.3783945*^7, 
  237.016, 46.6, 21.453, 15.957, 45229.245, "", 156.139, 8.31, 28.2, 33.1, 
  "", 8., 81.33, 0.947}, {"DEU", "Europe", "Germany", "2021-03-23", 
  2.699231*^6, 20969., 13738.143, 75255., 246., 186.143, 32216.566, 250.275, 
  163.971, 898.203, 2.936, 2.222, 1.22, 3156., 37.668, "", "", "", "", "", 
  "", "", "", "", "", 197279., 2.355, "", "", "tests performed", 
  1.1682645*^7, 8.107138*^6, 3.575524*^6, 298369., 227936., 13.94, 9.68, 
  4.27, 2721., 75., 8.3783945*^7, 237.016, 46.6, 21.453, 15.957, 45229.245, 
  "", 156.139, 8.31, 28.2, 33.1, "", 8., 81.33, 0.947}, 
 {"DEU", "Europe", "Germany", "2021-03-24", 2.722988*^6, 23757., 16031.286, 
  75484., 229., 205.857, 32500.117, 283.551, 191.341, 900.936, 2.733, 2.457, 
  1.21, 3196., 38.146, "", "", "", "", "", "", "", "", "", "", 198258., 
  2.366, "", "", "tests performed", 1.2016996*^7, 8.353314*^6, 3.663699*^6, 
  334351., 246371., 14.34, 9.97, 4.37, 2941., 75., 8.3783945*^7, 237.016, 
  46.6, 21.453, 15.957, 45229.245, "", 156.139, 8.31, 28.2, 33.1, "", 8., 
  81.33, 0.947}, {"DEU", "Europe", "Germany", "2021-03-25", 2.744608*^6, 
  21620., 15050., 75669., 185., 181., 32758.161, 258.045, 179.629, 903.144, 
  2.208, 2.16, 1.2, 3249., 38.778, "", "", "", "", "", "", "", "", "", "", 
  199237., 2.378, "", "", "tests performed", 1.235485*^7, 8.611142*^6, 
  3.743725*^6, 337854., 266818., 14.75, 10.28, 4.47, 3185., 75., 
  8.3783945*^7, 237.016, 46.6, 21.453, 15.957, 45229.245, "", 156.139, 8.31, 
  28.2, 33.1, "", 8., 81.33, 0.947}, {"DEU", "Europe", "Germany", 
  "2021-03-26", 2.765297*^6, 20689., 15794.714, 75828., 159., 174.286, 
  33005.094, 246.933, 188.517, 905.042, 1.898, 2.08, 1.18, 3322., 39.65, "", 
  "", "", "", "", "", "", "", "", "", 200216., 2.39, "", "", 
  "tests performed", 1.2730183*^7, 8.897743*^6, 3.832457*^6, 375333., 
  285570., 15.19, 10.62, 4.57, 3408., 75., 8.3783945*^7, 237.016, 46.6, 
  21.453, 15.957, 45229.245, "", 156.139, 8.31, 28.2, 33.1, "", 8., 81.33, 
  0.947}, {"DEU", "Europe", "Germany", "2021-03-27", 2.782925*^6, 17628., 
  16241.714, 75915., 87., 172.714, 33215.493, 210.398, 193.852, 906.081, 
  1.038, 2.061, 1.17, 3379., 40.33, "", "", "", "", "", "", "", "", "", "", 
  201195., 2.401, "", "", "tests performed", 1.3017043*^7, 9.121431*^6, 
  3.895629*^6, 286860., 295070., 15.54, 10.89, 4.65, 3522., 75., 
  8.3783945*^7, 237.016, 46.6, 21.453, 15.957, 45229.245, "", 156.139, 8.31, 
  28.2, 33.1, "", 8., 81.33, 0.947}, {"DEU", "Europe", "Germany", 
  "2021-03-28", 2.784652*^6, 1727., 16378.714, 75959., 44., 171.857, 
  33236.105, 20.613, 195.488, 906.606, 0.525, 2.051, 1.15, 3444., 41.106, "", 
  "", "", "", 4625.073, 55.202, "", 5.0354038*^7, 600.999, "", 202174., 
  2.413, 0.093, 10.8, "tests performed", 1.321399*^7, 9.265636*^6, 
  3.948373*^6, 196947., 299475., 15.77, 11.06, 4.71, 3574., 75., 
  8.3783945*^7, 237.016, 46.6, 21.453, 15.957, 45229.245, "", 156.139, 8.31, 
  28.2, 33.1, "", 8., 81.33, 0.947}, {"DEU", "Europe", "Germany", 
  "2021-03-29", 2.794949*^6, 10297., 16669.571, 76139., 180., 161.429, 
  33359.005, 122.899, 198.959, 908.754, 2.148, 1.927, 1.14, 3559., 42.478, 
  "", "", "", "", "", "", "", "", "", "", 197341., 2.355, "", "", 
  "tests performed", 1.3522926*^7, 9.485538*^6, 4.037407*^6, 308936., 
  305521., 16.14, 11.32, 4.82, 3647., 75., 8.3783945*^7, 237.016, 46.6, 
  21.453, 15.957, 45229.245, "", 156.139, 8.31, 28.2, 33.1, "", 8., 81.33, 
  0.947}, {"DEU", "Europe", "Germany", "2021-03-30", 2.81863*^6, 23681., 
  17057., 76389., 250., 162., 33641.648, 282.644, 203.583, 911.738, 2.984, 
  1.934, 1.13, 3588., 42.824, "", "", "", "", "", "", "", "", "", "", 
  192507., 2.298, "", "", "tests performed", 1.3851593*^7, 9.720849*^6, 
  4.130763*^6, 328667., 309850., 16.53, 11.6, 4.93, 3698., 75., 8.3783945*^7, 
  237.016, 46.6, 21.453, 15.957, 45229.245, "", 156.139, 8.31, 28.2, 33.1, 
  "", 8., 81.33, 0.947}, {"DEU", "Europe", "Germany", "2021-03-31", 
  2.843644*^6, 25014., 17236.571, 76589., 200., 157.857, 33940.202, 298.554, 
  205.726, 914.125, 2.387, 1.884, 1.11, 3668., 43.779, "", "", "", "", "", 
  "", "", "", "", "", 187674., 2.24, "", "", "tests performed", 1.4193311*^7, 
  9.959455*^6, 4.233875*^6, 341718., 310902., 16.94, 11.89, 5.05, 3711., 75., 
  8.3783945*^7, 237.016, 46.6, 21.453, 15.957, 45229.245, "", 156.139, 8.31, 
  28.2, 33.1, "", 8., 81.33, 0.947}, {"DEU", "Europe", "Germany", 
  "2021-04-01", 2.866323*^6, 22679., 17387.857, 76823., 234., 164.857, 
  34210.886, 270.684, 207.532, 916.918, 2.793, 1.968, 1.09, 3719., 44.388, 
  "", "", "", "", "", "", "", "", "", "", 182840., 2.182, "", "", 
  "tests performed", 1.4518231*^7, 1.0191751*^7, 4.326499*^6, 324920., 
  309054., 17.33, 12.16, 5.16, 3689., 75., 8.3783945*^7, 237.016, 46.6, 
  21.453, 15.957, 45229.245, "", 156.139, 8.31, 28.2, 33.1, "", 8., 81.33, 
  0.947}, {"DEU", "Europe", "Germany", "2021-04-02", 2.882356*^6, 16033., 
  16722.714, 76940., 117., 158.857, 34402.247, 191.361, 199.593, 918.314, 
  1.396, 1.896, 1.07, 3839., 45.82, "", "", "", "", "", "", "", "", "", "", 
  178007., 2.125, "", "", "tests performed", 1.474857*^7, 1.0350379*^7, 
  4.39821*^6, 230339., 288341., 17.6, 12.35, 5.25, 3441., 75., 8.3783945*^7, 
  237.016, 46.6, 21.453, 15.957, 45229.245, "", 156.139, 8.31, 28.2, 33.1, 
  "", 8., 81.33, 0.947}, {"DEU", "Europe", "Germany", "2021-04-03", 
  2.886029*^6, 3673., 14729.143, 77010., 70., 156.429, 34446.086, 43.839, 
  175.799, 919.15, 0.835, 1.867, 1.06, 3905., 46.608, "", "", "", "", "", "", 
  "", "", "", "", 173173., 2.067, "", "", "tests performed", 1.4980704*^7, 
  1.0516495*^7, 4.464228*^6, 232134., 280523., 17.88, 12.55, 5.33, 3348., 
  75., 8.3783945*^7, 237.016, 46.6, 21.453, 15.957, 45229.245, "", 156.139, 
  8.31, 28.2, 33.1, "", 8., 81.33, 0.947}, {"DEU", "Europe", "Germany", 
  "2021-04-04", 2.896329*^6, 10300., 15953.857, 77060., 50., 157.286, 
  34569.022, 122.935, 190.417, 919.747, 0.597, 1.877, 1.07, 4047., 48.303, 
  "", "", "", "", 5004.871, 59.735, "", 5.1532416*^7, 615.063, "", 168340., 
  2.009, 0.109, 9.2, "tests performed", 1.5176911*^7, 1.0659185*^7, 
  4.517745*^6, 196207., 280417., 18.11, 12.72, 5.39, 3347., 75., 
  8.3783945*^7, 237.016, 46.6, 21.453, 15.957, 45229.245, "", 156.139, 8.31, 
  28.2, 33.1, "", 8., 81.33, 0.947}, {"DEU", "Europe", "Germany", 
  "2021-04-05", 2.902309*^6, 5980., 15337.143, 77136., 76., 142.429, 
  34640.396, 71.374, 183.056, 920.654, 0.907, 1.7, 1.08, 4152., 49.556, "", 
  "", "", "", "", "", "", "", "", "", 168159., 2.007, "", "", 
  "tests performed", 1.5426659*^7, 1.0835559*^7, 4.591119*^6, 249748., 
  271962., 18.41, 12.93, 5.48, 3246., 75., 8.3783945*^7, 237.016, 46.6, 
  21.453, 15.957, 45229.245, "", 156.139, 8.31, 28.2, 33.1, "", 8., 81.33, 
  0.947}, {"DEU", "Europe", "Germany", "2021-04-06", 2.909902*^6, 7593., 
  13038.857, 77245., 109., 122.286, 34731.022, 90.626, 155.625, 921.955, 
  1.301, 1.46, 1.09, 4342., 51.824, "", "", "", "", "", "", "", "", "", "", 
  167978., 2.005, "", "", "tests performed", 1.5805848*^7, 1.1115474*^7, 
  4.690393*^6, 379189., 279179., 18.87, 13.27, 5.6, 3332., 75., 8.3783945*^7, 
  237.016, 46.6, 21.453, 15.957, 45229.245, "", 156.139, 8.31, 28.2, 33.1, 
  "", 8., 81.33, 0.947}, {"DEU", "Europe", "Germany", "2021-04-07", 
  2.940279*^6, 30377., 13805., 77755., 510., 166.571, 35093.585, 362.563, 
  164.769, 928.042, 6.087, 1.988, 1.13, 4428., 52.85, "", "", "", "", "", "", 
  "", "", "", "", 167797., 2.003, "", "", "tests performed", 1.6484568*^7, 
  1.1697031*^7, 4.787556*^6, 678720., 327322., 19.68, 13.96, 5.71, 3907., 
  75., 8.3783945*^7, 237.016, 46.6, 21.453, 15.957, 45229.245, "", 156.139, 
  8.31, 28.2, 33.1, "", 8., 81.33, 0.947}, {"DEU", "Europe", "Germany", 
  "2021-04-08", 2.966789*^6, 26510., 14352.286, 78049., 294., 175.143, 
  35409.994, 316.409, 171.301, 931.551, 3.509, 2.09, 1.14, 4461., 53.244, "", 
  "", "", "", "", "", "", "", "", "", 167616., 2.001, "", "", 
  "tests performed", 1.7218027*^7, 1.2340699*^7, 4.877347*^6, 733459., 
  385685., 20.55, 14.73, 5.82, 4603., 75., 8.3783945*^7, 237.016, 46.6, 
  21.453, 15.957, 45229.245, "", 156.139, 8.31, 28.2, 33.1, "", 8., 81.33, 
  0.947}, {"DEU", "Europe", "Germany", "2021-04-09", 2.990724*^6, 23935., 
  15481.143, 78295., 246., 193.571, 35695.669, 285.675, 184.775, 934.487, 
  2.936, 2.31, 1.15, 4501., 53.722, "", "", "", "", "", "", "", "", "", "", 
  167435., 1.998, "", "", "tests performed", 1.7842786*^7, 1.2876674*^7, 
  4.966131*^6, 624759., 442031., 21.3, 15.37, 5.93, 5276., 75., 8.3783945*^7, 
  237.016, 46.6, 21.453, 15.957, 45229.245, "", 156.139, 8.31, 28.2, 33.1, 
  "", 8., 81.33, 0.947}, {"DEU", "Europe", "Germany", "2021-04-10", 
  3.009452*^6, 18728., 17631.857, 78402., 107., 198.857, 35919.197, 223.527, 
  210.444, 935.764, 1.277, 2.373, 1.15, 4517., 53.912, "", "", "", "", "", 
  "", "", "", "", "", 167254., 1.996, "", "", "tests performed", 
  1.8212017*^7, 1.3180355*^7, 5.031681*^6, 369231., 461616., 21.74, 15.73, 
  6.01, 5510., 75., 8.3783945*^7, 237.016, 46.6, 21.453, 15.957, 45229.245, 
  "", 156.139, 8.31, 28.2, 33.1, "", 8., 81.33, 0.947}, 
 {"DEU", "Europe", "Germany", "2021-04-11", 3.012158*^6, 2706., 16547., 
  78500., 98., 205.714, 35951.494, 32.297, 197.496, 936.934, 1.17, 2.455, 
  1.14, 4566., 54.497, "", "", "", "", 5124.754, 61.166, "", 5.2701926*^7, 
  629.022, "", 167073., 1.994, 0.121, 8.3, "tests performed", 1.8472828*^7, 
  1.3391148*^7, 5.081699*^6, 260811., 470845., 22.05, 15.98, 6.07, 5620., 
  75., 8.3783945*^7, 237.016, 46.6, 21.453, 15.957, 45229.245, "", 156.139, 
  8.31, 28.2, 33.1, "", 8., 81.33, 0.947}, {"DEU", "Europe", "Germany", 
  "2021-04-12", 3.024604*^6, 12446., 17470.714, 78796., 296., 237.143, 
  36100.043, 148.549, 208.521, 940.467, 3.533, 2.83, 1.15, 4642., 55.404, "", 
  "", "", "", "", "", "", "", "", "", 169993., 2.029, "", "", 
  "tests performed", 1.8889407*^7, 1.3730822*^7, 5.158604*^6, 416579., 
  494678., 22.55, 16.39, 6.16, 5904., 75., 8.3783945*^7, 237.016, 46.6, 
  21.453, 15.957, 45229.245, "", 156.139, 8.31, 28.2, 33.1, "", 8., 81.33, 
  0.947}, {"DEU", "Europe", "Germany", "2021-04-13", 3.054025*^6, 29421., 
  20589., 79137., 341., 270.286, 36451.196, 351.153, 245.739, 944.537, 4.07, 
  3.226, 1.15, 4668., 55.715, "", "", "", "", "", "", "", "", "", "", 
  172913., 2.064, "", "", "tests performed", 1.9461543*^7, 1.4229354*^7, 
  5.232208*^6, 572136., 522242., 23.23, 16.98, 6.24, 6233., 75., 
  8.3783945*^7, 237.016, 46.6, 21.453, 15.957, 45229.245, "", 156.139, 8.31, 
  28.2, 33.1, "", 8., 81.33, 0.947}, {"DEU", "Europe", "Germany", 
  "2021-04-14", 3.085142*^6, 31117., 20694.714, 79427., 290., 238.857, 
  36822.592, 371.396, 247.001, 947.998, 3.461, 2.851, 1.14, 4653., 55.536, 
  "", "", "", "", "", "", "", "", "", "", 175834., 2.099, "", "", 
  "tests performed", 2.023695*^7, 1.492124*^7, 5.315729*^6, 775407., 536055., 
  24.15, 17.81, 6.34, 6398., 75., 8.3783945*^7, 237.016, 46.6, 21.453, 
  15.957, 45229.245, "", 156.139, 8.31, 28.2, 33.1, "", 8., 81.33, 0.947}, 
 {"DEU", "Europe", "Germany", "2021-04-15", 3.110252*^6, 25110., 20494.714, 
  79672., 245., 231.857, 37122.291, 299.699, 244.614, 950.922, 2.924, 2.767, 
  1.12, 4658., 55.595, "", "", "", "", "", "", "", "", "", "", 178754., 
  2.134, "", "", "tests performed", 2.0917895*^7, 1.5531109*^7, 5.386805*^6, 
  680945., 528553., 24.97, 18.54, 6.43, 6309., 75., 8.3783945*^7, 237.016, 
  46.6, 21.453, 15.957, 45229.245, "", 156.139, 8.31, 28.2, 33.1, "", 8., 
  81.33, 0.947}, {"DEU", "Europe", "Germany", "2021-04-16", 3.134108*^6, 
  23856., 20483.429, 79894., 222., 228.429, 37407.024, 284.732, 244.479, 
  953.572, 2.65, 2.726, 1.1, 4714., 56.264, "", "", "", "", "", "", "", "", 
  "", "", 181674., 2.168, "", "", "tests performed", 2.1513372*^7, 
  1.6051191*^7, 5.4622*^6, 595477., 524369., 25.68, 19.16, 6.52, 6259., 75., 
  8.3783945*^7, 237.016, 46.6, 21.453, 15.957, 45229.245, "", 156.139, 8.31, 
  28.2, 33.1, "", 8., 81.33, 0.947}, {"DEU", "Europe", "Germany", 
  "2021-04-17", 3.154305*^6, 20197., 20693.286, 79971., 77., 224.143, 
  37648.084, 241.061, 246.984, 954.491, 0.919, 2.675, 1.09, 4760., 56.813, 
  "", "", "", "", "", "", "", "", "", "", 184594., 2.203, "", "", 
  "tests performed", 2.1876822*^7, 1.6358125*^7, 5.518716*^6, 363450., 
  523544., 26.11, 19.52, 6.59, 6249., 75., 8.3783945*^7, 237.016, 46.6, 
  21.453, 15.957, 45229.245, "", 156.139, 8.31, 28.2, 33.1, "", 8., 81.33, 
  0.947}, {"DEU", "Europe", "Germany", "2021-04-18", 3.155522*^6, 1217., 
  20480.571, 80052., 81., 221.714, 37662.609, 14.525, 244.445, 955.458, 
  0.967, 2.646, 1.08, 4818., 57.505, "", "", "", "", 5292.993, 63.174, "", 
  5.4014528*^7, 644.688, "", 187515., 2.238, 0.125, 8., "tests performed", 
  2.2143524*^7, 1.6585639*^7, 5.557904*^6, 266702., 524385., 26.43, 19.8, 
  6.63, 6259., 75., 8.3783945*^7, 237.016, 46.6, 21.453, 15.957, 45229.245, 
  "", 156.139, 8.31, 28.2, 33.1, "", 8., 81.33, 0.947}, 
 {"DEU", "Europe", "Germany", "2021-04-19", 3.167137*^6, 11615., 20361.857, 
  80353., 301., 222.429, 37801.24, 138.63, 243.028, 959.05, 3.593, 2.655, 
  1.07, 4910., 58.603, "", "", "", "", "", "", "", "", "", "", 189863., 
  2.266, "", "", "tests performed", 2.2543787*^7, 1.6925036*^7, 5.618771*^6, 
  400263., 522054., 26.91, 20.2, 6.71, 6231., 75., 8.3783945*^7, 237.016, 
  46.6, 21.453, 15.957, 45229.245, "", 156.139, 8.31, 28.2, 33.1, "", 8., 
  81.33, 0.947}, {"DEU", "Europe", "Germany", "2021-04-20", 3.198534*^6, 
  31397., 20644.143, 80680., 327., 220.429, 38175.978, 374.738, 246.397, 
  962.953, 3.903, 2.631, 1.07, 4951., 59.092, "", "", "", "", "", "", "", "", 
  "", "", 192211., 2.294, "", "", "tests performed", 2.3100125*^7, 
  1.7419469*^7, 5.680676*^6, 556338., 519797., 27.57, 20.79, 6.78, 6204., 
  75., 8.3783945*^7, 237.016, 46.6, 21.453, 15.957, 45229.245, "", 156.139, 
  8.31, 28.2, 33.1, "", 8., 81.33, 0.947}, {"DEU", "Europe", "Germany", 
  "2021-04-21", 3.222888*^6, 24354., 19678., 80938., 258., 215.857, 
  38466.654, 290.676, 234.866, 966.032, 3.079, 2.576, 1.06, 4970., 59.319, 
  "", "", "", "", "", "", "", "", "", "", 194559., 2.322, "", "", 
  "tests performed", 2.3815553*^7, 1.8062998*^7, 5.752575*^6, 715428., 
  511229., 28.42, 21.56, 6.87, 6102., 75., 8.3783945*^7, 237.016, 46.6, 
  21.453, 15.957, 45229.245, "", 156.139, 8.31, 28.2, 33.1, "", 8., 81.33, 
  0.947}, {"DEU", "Europe", "Germany", "2021-04-22", 3.254609*^6, 31721., 
  20622.429, 81203., 265., 218.714, 38845.258, 378.605, 246.138, 969.195, 
  3.163, 2.61, 1.05, 5034., 60.083, "", "", "", "", "", "", "", "", "", "", 
  196908., 2.35, "", "", "tests performed", 2.4451216*^7, 1.8632275*^7, 
  5.818961*^6, 635663., 504760., 29.18, 22.24, 6.95, 6025., 75., 
  8.3783945*^7, 237.016, 46.6, 21.453, 15.957, 45229.245, "", 156.139, 8.31, 
  28.2, 33.1, "", 8., 81.33, 0.947}, {"DEU", "Europe", "Germany", 
  "2021-04-23", 3.276871*^6, 22262., 20394.714, 81492., 289., 228.286, 
  39110.966, 265.707, 243.42, 972.645, 3.449, 2.725, 1.03, 5037., 60.119, "", 
  "", "", "", "", "", "", "", "", "", 199256., 2.378, "", "", 
  "tests performed", 2.5004421*^7, 1.9117605*^7, 5.886845*^6, 553205., 
  498721., 29.84, 22.82, 7.03, 5952., 75., 8.3783945*^7, 237.016, 46.6, 
  21.453, 15.957, 45229.245, "", 156.139, 8.31, 28.2, 33.1, "", 8., 81.33, 
  0.947}, {"DEU", "Europe", "Germany", "2021-04-24", 3.291293*^6, 14422., 
  19569.714, 81610., 118., 234.143, 39283.099, 172.133, 233.574, 974.053, 
  1.408, 2.795, 1.01, 5008., 59.773, "", "", "", "", "", "", "", "", "", "", 
  201604., 2.406, "", "", "tests performed", 2.5375735*^7, 1.9429118*^7, 
  5.946646*^6, 371314., 499845., 30.29, 23.19, 7.1, 5966., 75., 8.3783945*^7, 
  237.016, 46.6, 21.453, 15.957, 45229.245, "", 156.139, 8.31, 28.2, 33.1, 
  "", 8., 81.33, 0.947}, {"DEU", "Europe", "Germany", "2021-04-25", 
  3.306692*^6, 15399., 21595.714, 81671., 61., 231.286, 39466.893, 183.794, 
  257.755, 974.781, 0.728, 2.761, 1., 5040., 60.155, "", "", "", "", 
  5194.266, 61.996, "", 5.5442196*^7, 661.728, "", 203953., 2.434, 0.124, 
  8.1, "tests performed", 2.5660238*^7, 1.9665796*^7, 5.994471*^6, 284503., 
  502388., 30.63, 23.47, 7.15, 5996., 75., 8.3783945*^7, 237.016, 46.6, 
  21.453, 15.957, 45229.245, "", 156.139, 8.31, 28.2, 33.1, "", 8., 81.33, 
  0.947}, {"DEU", "Europe", "Germany", "2021-04-26", 3.312653*^6, 5961., 
  20788., 82009., 338., 236.571, 39538.04, 71.147, 248.114, 978.815, 4.034, 
  2.824, 0.99, 5106., 60.942, "", "", "", "", "", "", "", "", "", "", 
  202591., 2.418, "", "", "tests performed", 2.6089958*^7, 2.0022296*^7, 
  6.067772*^6, 429720., 506596., 31.14, 23.9, 7.24, 6046., 75., 8.3783945*^7, 
  237.016, 46.6, 21.453, 15.957, 45229.245, "", 156.139, 8.31, 28.2, 33.1, 
  "", 8., 81.33, 0.947}, {"DEU", "Europe", "Germany", "2021-04-27", 
  3.338564*^6, 25911., 20004.286, 82325., 316., 235., 39847.3, 309.26, 
  238.76, 982.587, 3.772, 2.805, 0.97, 5050., 60.274, "", "", "", "", "", "", 
  "", "", "", "", 201230., 2.402, "", "", "tests performed", 2.6875462*^7, 
  2.0717795*^7, 6.158238*^6, 785504., 539334., 32.08, 24.73, 7.35, 6437., 
  75., 8.3783945*^7, 237.016, 46.6, 21.453, 15.957, 45229.245, "", 156.139, 
  8.31, 28.2, 33.1, "", 8., 81.33, 0.947}, {"DEU", "Europe", "Germany", 
  "2021-04-28", 3.366827*^6, 28263., 20562.714, 82588., 263., 235.714, 
  40184.632, 337.332, 245.425, 985.726, 3.139, 2.813, 0.96, 5033., 60.071, 
  "", "", "", "", "", "", "", "", "", "", 199868., 2.386, "", "", 
  "tests performed", 2.7998421*^7, 2.1714052*^7, 6.285668*^6, 1.122959*^6, 
  597553., 33.42, 25.92, 7.5, 7132., 75., 8.3783945*^7, 237.016, 46.6, 
  21.453, 15.957, 45229.245, "", 156.139, 8.31, 28.2, 33.1, "", 8., 81.33, 
  0.947}, {"DEU", "Europe", "Germany", "2021-04-29", 3.391039*^6, 24212., 
  19490., 82865., 277., 237.429, 40473.613, 288.981, 232.622, 989.032, 3.306, 
  2.834, 0.94, 5019., 59.904, "", "", "", "", "", "", "", "", "", "", 
  198507., 2.369, "", "", "tests performed", 2.8942727*^7, 2.2526444*^7, 
  6.418468*^6, 944306., 641644., 34.54, 26.89, 7.66, 7658., 75., 
  8.3783945*^7, 237.016, 46.6, 21.453, 15.957, 45229.245, "", 156.139, 8.31, 
  28.2, 33.1, "", 8., 81.33, 0.947}, {"DEU", "Europe", "Germany", 
  "2021-04-30", 3.405365*^6, 14326., 18356.286, 83097., 232., 229.286, 
  40644.601, 170.987, 219.091, 991.801, 2.769, 2.737, 0.92, 5011., 59.809, 
  "", "", "", "", "", "", "", "", "", "", 197146., 2.353, "", "", 
  "tests performed", 2.9744323*^7, 2.3191131*^7, 6.556209*^6, 801596., 
  677129., 35.5, 27.68, 7.83, 8082., 75., 8.3783945*^7, 237.016, 46.6, 
  21.453, 15.957, 45229.245, "", 156.139, 8.31, 28.2, 33.1, "", 8., 81.33, 
  0.947}, {"DEU", "Europe", "Germany", "2021-05-01", 3.4239*^6, 18535., 
  18943.857, 83207., 110., 228.143, 40865.825, 221.224, 226.104, 993.114, 
  1.313, 2.723, 0.91, 4998., 59.653, "", "", "", "", "", "", "", "", "", "", 
  195784., 2.337, "", "", "tests performed", 3.0081377*^7, 2.345441*^7, 
  6.632554*^6, 337054., 672235., 35.9, 27.99, 7.92, 8023., 75., 8.3783945*^7, 
  237.016, 46.6, 21.453, 15.957, 45229.245, "", 156.139, 8.31, 28.2, 33.1, 
  "", 8., 81.33, 0.947}, {"DEU", "Europe", "Germany", "2021-05-02", 
  3.432676*^6, 8776., 17997.714, 83292., 85., 231.571, 40970.57, 104.746, 
  214.811, 994.128, 1.015, 2.764, 0.9, 5018., 59.892, "", "", "", "", 
  4695.592, 56.044, "", 5.6803156*^7, 677.972, "", 194423., 2.321, 0.112, 
  8.9, "tests performed", 3.0345718*^7, 2.3652623*^7, 6.700484*^6, 264341., 
  669354., 36.22, 28.23, 8., 7989., 75., 8.3783945*^7, 237.016, 46.6, 21.453, 
  15.957, 45229.245, "", 156.139, 8.31, 28.2, 33.1, "", 8., 81.33, 0.947}, 
 {"DEU", "Europe", "Germany", "2021-05-03", 3.438186*^6, 5510., 17933.286, 
  83605., 313., 228., 41036.335, 65.764, 214.042, 997.864, 3.736, 2.721, 
  0.89, 4997., 59.641, "", "", "", "", "", "", "", "", "", "", 192275., 
  2.295, "", "", "tests performed", 3.0797579*^7, 2.3989984*^7, 6.816497*^6, 
  451861., 672517., 36.76, 28.63, 8.14, 8027., 75., 8.3783945*^7, 237.016, 
  46.6, 21.453, 15.957, 45229.245, "", 156.139, 8.31, 28.2, 33.1, "", 8., 
  81.33, 0.947}, {"DEU", "Europe", "Germany", "2021-05-04", 3.462297*^6, 
  24111., 17676.143, 83890., 285., 223.571, 41324.11, 287.776, 210.973, 
  1001.266, 3.402, 2.668, 0.87, 4945., 59.021, "", "", "", "", "", "", "", 
  "", "", "", 190127., 2.269, "", "", "tests performed", 3.1640122*^7, 
  2.467285*^7, 6.978963*^6, 842543., 680666., 37.76, 29.45, 8.33, 8124., 75., 
  8.3783945*^7, 237.016, 46.6, 21.453, 15.957, 45229.245, "", 156.139, 8.31, 
  28.2, 33.1, "", 8., 81.33, 0.947}, {"DEU", "Europe", "Germany", 
  "2021-05-05", 3.484755*^6, 22458., 16846.857, 84141., 251., 221.857, 
  41592.157, 268.047, 201.075, 1004.262, 2.996, 2.648, 0.86, 4829., 57.636, 
  "", "", "", "", "", "", "", "", "", "", 187980., 2.244, "", "", 
  "tests performed", 3.2779008*^7, 2.5586997*^7, 7.20757*^6, 1.138886*^6, 
  682941., 39.12, 30.54, 8.6, 8151., 75., 8.3783945*^7, 237.016, 46.6, 
  21.453, 15.957, 45229.245, "", 156.139, 8.31, 28.2, 33.1, "", 8., 81.33, 
  0.947}, {"DEU", "Europe", "Germany", "2021-05-06", 3.502672*^6, 17917., 
  15947.571, 84425., 284., 222.857, 41806.005, 213.848, 190.342, 1007.651, 
  3.39, 2.66, 0.83, 4756., 56.765, "", "", "", "", "", "", "", "", "", "", 
  185832., 2.218, "", "", "tests performed", 3.3762492*^7, 2.6354452*^7, 
  7.427375*^6, 983484., 688538., 40.3, 31.46, 8.86, 8218., 75., 8.3783945*^7, 
  237.016, 46.6, 21.453, 15.957, 45229.245, "", 156.139, 8.31, 28.2, 33.1, 
  "", 8., 81.33, 0.947}, {"DEU", "Europe", "Germany", "2021-05-07", 
  3.517762*^6, 15090., 16056.714, 84659., 234., 223.143, 41986.111, 180.106, 
  191.644, 1010.444, 2.793, 2.663, 0.82, 4662., 55.643, "", "", "", "", "", 
  "", "", "", "", "", 183684., 2.192, "", "", "tests performed", 3.464253*^7, 
  2.7005428*^7, 7.660001*^6, 880038., 699744., 41.35, 32.23, 9.14, 8352., 
  75., 8.3783945*^7, 237.016, 46.6, 21.453, 15.957, 45229.245, "", 156.139, 
  8.31, 28.2, 33.1, "", 8., 81.33, 0.947}, {"DEU", "Europe", "Germany", 
  "2021-05-08", 3.530887*^6, 13125., 15283.857, 84789., 130., 226., 
  42142.764, 156.653, 182.42, 1011.996, 1.552, 2.697, 0.8, 4596., 54.855, "", 
  "", "", "", "", "", "", "", "", "", 181537., 2.167, "", "", 
  "tests performed", 3.5069549*^7, 2.7279336*^7, 7.814817*^6, 427019., 
  712596., 41.86, 32.56, 9.33, 8505., 75., 8.3783945*^7, 237.016, 46.6, 
  21.453, 15.957, 45229.245, "", 156.139, 8.31, 28.2, 33.1, "", 8., 81.33, 
  0.947}, {"DEU", "Europe", "Germany", "2021-05-09", 3.530887*^6, 0., 
  14030.143, 84844., 55., 221.714, 42142.764, 0., 167.456, 1012.652, 0.656, 
  2.646, 0.79, 4569., 54.533, "", "", "", "", 3697.237, 44.128, "", 
  5.8058879*^7, 692.959, "", 179389., 2.141, 0.102, 9.8, "tests performed", 
  3.5357134*^7, 2.746448*^7, 7.918325*^6, 287585., 715917., 42.2, 32.78, 
  9.45, 8545., 75., 8.3783945*^7, 237.016, 46.6, 21.453, 15.957, 45229.245, 
  "", 156.139, 8.31, 28.2, 33.1, "", 8., 81.33, 0.947}, 
 {"DEU", "Europe", "Germany", "2021-05-10", 3.538208*^6, 7321., 14288.857, 
  85118., 274., 216.143, 42230.143, 87.38, 170.544, 1015.923, 3.27, 2.58, 
  0.78, 4571., 54.557, "", "", "", "", "", "", "", "", "", "", 176216., 
  2.103, "", "", "tests performed", 3.5943139*^7, 2.7861443*^7, 8.111081*^6, 
  586005., 735080., 42.9, 33.25, 9.68, 8774., 75., 8.3783945*^7, 237.016, 
  46.6, 21.453, 15.957, 45229.245, "", 156.139, 8.31, 28.2, 33.1, "", 8., 
  81.33, 0.947}, {"DEU", "Europe", "Germany", "2021-05-11", 3.557904*^6, 
  19696., 13658.143, 85385., 267., 213.571, 42465.224, 235.081, 163.016, 
  1019.109, 3.187, 2.549, 0.77, 4449., 53.101, "", "", "", "", "", "", "", 
  "", "", "", 173044., 2.065, "", "", "tests performed", 3.7023659*^7, 
  2.8660245*^7, 8.396055*^6, 1.08052*^6, 769077., 44.19, 34.21, 10.02, 9179., 
  75., 8.3783945*^7, 237.016, 46.6, 21.453, 15.957, 45229.245, "", 156.139, 
  8.31, 28.2, 33.1, "", 8., 81.33, 0.947}, {"DEU", "Europe", "Germany", 
  "2021-05-12", 3.564494*^6, 6590., 11391.286, 85451., 66., 187.143, 
  42543.879, 78.655, 135.96, 1019.897, 0.788, 2.234, 0.75, 4361., 52.051, "", 
  "", "", "", "", "", "", "", "", "", 169871., 2.027, "", "", 
  "tests performed", 3.8431996*^7, 2.9709735*^7, 8.759823*^6, 1.408337*^6, 
  807570., 45.87, 35.46, 10.46, 9639., 75., 8.3783945*^7, 237.016, 46.6, 
  21.453, 15.957, 45229.245, "", 156.139, 8.31, 28.2, 33.1, "", 8., 81.33, 
  0.947}, {"DEU", "Europe", "Germany", "2021-05-13", 3.578125*^6, 13631., 
  10779., 85853., 402., 204., 42706.571, 162.692, 128.652, 1024.695, 4.798, 
  2.435, 0.74, 4244., 50.654, "", "", "", "", "", "", "", "", "", "", 
  166698., 1.99, "", "", "tests performed", 3.8858721*^7, 2.9979228*^7, 
  8.919244*^6, 426725., 728033., 46.38, 35.78, 10.65, 8689., 75., 
  8.3783945*^7, 237.016, 46.6, 21.453, 15.957, 45229.245, "", 156.139, 8.31, 
  28.2, 33.1, "", 8., 81.33, 0.947}, {"DEU", "Europe", "Germany", 
  "2021-05-14", 3.588502*^6, 10377., 10105.714, 86030., 177., 195.857, 
  42830.425, 123.854, 120.616, 1026.808, 2.113, 2.338, 0.74, 4172., 49.795, 
  "", "", "", "", "", "", "", "", "", "", 163525., 1.952, "", "", 
  "tests performed", 3.9614484*^7, 3.0511663*^7, 9.149922*^6, 755763., 
  710279., 47.28, 36.42, 10.92, 8478., 75., 8.3783945*^7, 237.016, 46.6, 
  21.453, 15.957, 45229.245, "", 156.139, 8.31, 28.2, 33.1, "", 8., 81.33, 
  0.947}, {"DEU", "Europe", "Germany", "2021-05-15", 3.595872*^6, 7370., 
  9283.571, 86100., 70., 187.286, 42918.39, 87.964, 110.804, 1027.643, 0.835, 
  2.235, 0.74, 4084., 48.744, "", "", "", "", "", "", "", "", "", "", 
  160353., 1.914, "", "", "tests performed", 4.0014*^7, 3.0750176*^7, 
  9.315131*^6, 399516., 706350., 47.76, 36.7, 11.12, 8431., 75., 
  8.3783945*^7, 237.016, 46.6, 21.453, 15.957, 45229.245, "", 156.139, 8.31, 
  28.2, 33.1, "", 8., 81.33, 0.947}, {"DEU", "Europe", "Germany", 
  "2021-05-16", 3.602939*^6, 7067., 10293.143, 86166., 66., 188.857, 
  43002.738, 84.348, 122.853, 1028.431, 0.788, 2.254, 0.74, 4054., 48.386, 
  "", "", "", "", 2733.135, 32.621, "", 5.9159138*^7, 706.092, "", 157180., 
  1.876, 0.082, 12.2, "tests performed", 4.0297033*^7, 3.0915259*^7, 
  9.437737*^6, 283033., 705700., 48.1, 36.9, 11.26, 8423., 75., 8.3783945*^7, 
  237.016, 46.6, 21.453, 15.957, 45229.245, "", 156.139, 8.31, 28.2, 33.1, 
  "", 8., 81.33, 0.947}, {"DEU", "Europe", "Germany", "2021-05-17", 
  3.60832*^6, 5381., 10016., 86386., 220., 181.143, 43066.962, 64.225, 
  119.546, 1031.057, 2.626, 2.162, 0.73, 4002., 47.766, "", "", "", "", "", 
  "", "", "", "", "", 159535., 1.904, "", "", "tests performed", 
  4.0851047*^7, 3.1273608*^7, 9.643942*^6, 554014., 701130., 48.76, 37.33, 
  11.51, 8368., 75., 8.3783945*^7, 237.016, 46.6, 21.453, 15.957, 45229.245, 
  "", 156.139, 8.31, 28.2, 33.1, "", 8., 81.33, 0.947}, 
 {"DEU", "Europe", "Germany", "2021-05-18", 3.615896*^6, 7576., 8284.571, 
  86671., 285., 183.714, 43157.385, 90.423, 98.88, 1034.458, 3.402, 2.193, 
  0.72, 3864., 46.119, "", "", "", "", "", "", "", "", "", "", 161889., 
  1.932, "", "", "tests performed", 4.1726677*^7, 3.1799255*^7, 1.0001404*^7, 
  875630., 671860., 49.8, 37.95, 11.94, 8019., 75., 8.3783945*^7, 237.016, 
  46.6, 21.453, 15.957, 45229.245, "", 156.139, 8.31, 28.2, 33.1, "", 8., 
  81.33, 0.947}, {"DEU", "Europe", "Germany", "2021-05-19", 3.627777*^6, 
  11881., 9040.429, 86908., 237., 208.143, 43299.191, 141.805, 107.902, 
  1037.287, 2.829, 2.484, 0.72, 3693., 44.078, "", "", "", "", "", "", "", 
  "", "", "", 164244., 1.96, "", "", "tests performed", 4.2824864*^7, 
  3.2375079*^7, 1.0535695*^7, 1.098187*^6, 627553., 51.11, 38.64, 12.57, 
  7490., 75., 8.3783945*^7, 237.016, 46.6, 21.453, 15.957, 45229.245, "", 
  156.139, 8.31, 28.2, 33.1, "", 8., 81.33, 0.947}, 
 {"DEU", "Europe", "Germany", "2021-05-20", 3.638504*^6, 10727., 8625.571, 
  87135., 227., 183.143, 43427.222, 128.032, 102.95, 1039.996, 2.709, 2.186, 
  0.71, 3579., 42.717, "", "", "", "", "", "", "", "", "", "", 166599., 
  1.988, "", "", "tests performed", 4.3768125*^7, 3.2840411*^7, 1.102419*^7, 
  943261., 701343., 52.24, 39.2, 13.16, 8371., 75., 8.3783945*^7, 237.016, 
  46.6, 21.453, 15.957, 45229.245, "", 156.139, 8.31, 28.2, 33.1, "", 8., 
  81.33, 0.947}, {"DEU", "Europe", "Germany", "2021-05-21", 3.6466*^6, 8096., 
  8299.714, 87303., 168., 181.857, 43523.852, 96.629, 99.061, 1042.002, 
  2.005, 2.171, 0.7, 3460., 41.297, "", "", "", "", "", "", "", "", "", "", 
  168954., 2.017, "", "", "tests performed", 4.4610755*^7, 3.3256531*^7, 
  1.1461306*^7, 842630., 713753., 53.24, 39.69, 13.68, 8519., 75., 
  8.3783945*^7, 237.016, 46.6, 21.453, 15.957, 45229.245, "", 156.139, 8.31, 
  28.2, 33.1, "", 8., 81.33, 0.947}, {"DEU", "Europe", "Germany", 
  "2021-05-22", 3.653019*^6, 6419., 8163.857, 87385., 82., 183.571, 
  43600.465, 76.614, 97.439, 1042.98, 0.979, 2.191, 0.69, 3344., 39.912, "", 
  "", "", "", "", "", "", "", "", "", 171308., 2.045, "", "", 
  "tests performed", 4.508665*^7, 3.3488333*^7, 1.1719868*^7, 475895., 
  724664., 53.81, 39.97, 13.99, 8649., 75., 8.3783945*^7, 237.016, 46.6, 
  21.453, 15.957, 45229.245, "", 156.139, 8.31, 28.2, 33.1, "", 8., 81.33, 
  0.947}, {"DEU", "Europe", "Germany", "2021-05-23", 3.657662*^6, 4643., 
  7817.571, 87429., 44., 180.429, 43655.882, 55.416, 93.306, 1043.505, 0.525, 
  2.153, 0.68, 3291., 39.28, "", "", "", "", 1859.7, 22.196, "", 
  6.0374779*^7, 720.601, "", 173663., 2.073, 0.058, 17.2, "tests performed", 
  4.537387*^7, 3.3625211*^7, 1.187979*^7, 287220., 725262., 54.16, 40.13, 
  14.18, 8656., 75., 8.3783945*^7, 237.016, 46.6, 21.453, 15.957, 45229.245, 
  "", 156.139, 8.31, 28.2, 33.1, "", 8., 81.33, 0.947}, 
 {"DEU", "Europe", "Germany", "2021-05-24", 3.65999*^6, 2328., 7381.429, 
  87461., 32., 153.571, 43683.668, 27.786, 88.101, 1043.887, 0.382, 1.833, 
  0.66, 3222., 38.456, "", "", "", "", "", "", "", "", "", "", 167964., 
  2.005, "", "", "tests performed", 4.5699642*^7, 3.3776691*^7, 1.2061456*^7, 
  325772., 692656., 54.54, 40.31, 14.4, 8267., 75., 8.3783945*^7, 237.016, 
  46.6, 21.453, 15.957, 45229.245, "", 156.139, 8.31, 28.2, 33.1, "", 8., 
  81.33, 0.947}, {"DEU", "Europe", "Germany", "2021-05-25", 3.662568*^6, 
  2578., 6667.429, 87733., 272., 151.714, 43714.437, 30.77, 79.579, 1047.134, 
  3.246, 1.811, 0.64, 3165., 37.776, "", "", "", "", "", "", "", "", "", "", 
  162266., 1.937, "", "", "tests performed", 4.6350444*^7, 3.4072894*^7, 
  1.2439518*^7, 650802., 660538., 55.32, 40.67, 14.85, 7884., 75., 
  8.3783945*^7, 237.016, 46.6, 21.453, 15.957, 45229.245, "", 156.139, 8.31, 
  28.2, 33.1, "", 8., 81.33, 0.947}, {"DEU", "Europe", "Germany", 
  "2021-05-26", 3.667041*^6, 4473., 5609.143, 88000., 267., 156., 43767.824, 
  53.387, 66.948, 1050.321, 3.187, 1.862, 0.64, 2990., 35.687, "", "", "", 
  "", "", "", "", "", "", "", 156567., 1.869, "", "", "tests performed", 
  4.751947*^7, 3.4616893*^7, 1.3141843*^7, 1.169026*^6, 670658., 56.72, 
  41.32, 15.69, 8005., 75., 8.3783945*^7, 237.016, 46.6, 21.453, 15.957, 
  45229.245, "", 156.139, 8.31, 28.2, 33.1, "", 8., 81.33, 0.947}, 
 {"DEU", "Europe", "Germany", "2021-05-27", 3.67399*^6, 6949., 5069.429, 
  88192., 192., 151., 43850.764, 82.94, 60.506, 1052.612, 2.292, 1.802, 0.65, 
  2826., 33.73, "", "", "", "", "", "", "", "", "", "", 150869., 1.801, "", 
  "", "tests performed", 4.8547675*^7, 3.5098722*^7, 1.3767383*^7, 
  1.028205*^6, 682793., 57.94, 41.89, 16.43, 8149., 75., 8.3783945*^7, 
  237.016, 46.6, 21.453, 15.957, 45229.245, "", 156.139, 8.31, 28.2, 33.1, 
  "", 8., 81.33, 0.947}, {"DEU", "Europe", "Germany", "2021-05-28", 
  3.680159*^6, 6169., 4794.143, 88360., 168., 151., 43924.394, 73.63, 57.22, 
  1054.617, 2.005, 1.802, 0.66, 2696., 32.178, "", "", "", "", "", "", "", 
  "", "", "", 145170., 1.733, "", "", "tests performed", 4.9435903*^7, 
  3.5536042*^7, 1.4299789*^7, 888228., 689307., 59., 42.41, 17.07, 8227., 
  75., 8.3783945*^7, 237.016, 46.6, 21.453, 15.957, 45229.245, "", 156.139, 
  8.31, 28.2, 33.1, "", 8., 81.33, 0.947}, {"DEU", "Europe", "Germany", 
  "2021-05-29", 3.684672*^6, 4513., 4521.857, 88413., 53., 146.857, 
  43978.259, 53.865, 53.97, 1055.25, 0.633, 1.753, 0.66, 2589., 30.901, "", 
  "", "", "", "", "", "", "", "", "", 139472., 1.665, "", "", 
  "tests performed", 4.9846073*^7, 3.5719033*^7, 1.4554501*^7, 410170., 
  679918., 59.49, 42.63, 17.37, 8115., 75., 8.3783945*^7, 237.016, 46.6, 
  21.453, 15.957, 45229.245, "", 156.139, 8.31, 28.2, 33.1, "", 8., 81.33, 
  0.947}, {"DEU", "Europe", "Germany", "2021-05-30", 3.687715*^6, 3043., 
  4293.286, 88431., 18., 143.143, 44014.578, 36.32, 51.242, 1055.465, 0.215, 
  1.708, 0.66, 2512., 29.982, "", "", "", "", 793.848, 9.475, "", 
  6.1311193*^7, 731.777, "", 133773., 1.597, 0.042, 23.8, "tests performed", 
  5.0131714*^7, 3.5831144*^7, 1.4738655*^7, 285641., 679692., 59.83, 42.77, 
  17.59, 8112., 75., 8.3783945*^7, 237.016, 46.6, 21.453, 15.957, 45229.245, 
  "", 156.139, 8.31, 28.2, 33.1, "", 8., 81.33, 0.947}, 
 {"DEU", "Europe", "Germany", "2021-05-31", 3.689921*^6, 2206., 4275.857, 
  88601., 170., 162.857, 44040.908, 26.33, 51.034, 1057.494, 2.029, 1.944, 
  0.65, 2446., 29.194, "", "", "", "", "", "", "", "", "", "", "", "", "", 
  "", "", 5.0668582*^7, 3.6051109*^7, 1.5097639*^7, 536868., 709849., 60.48, 
  43.03, 18.02, 8472., 75., 8.3783945*^7, 237.016, 46.6, 21.453, 15.957, 
  45229.245, "", 156.139, 8.31, 28.2, 33.1, "", 8., 81.33, 0.947}, 
 {"DEU", "Europe", "Germany", "2021-06-01", 3.692908*^6, 2987., 4334.286, 
  88781., 180., 149.714, 44076.559, 35.651, 51.732, 1059.642, 2.148, 1.787, 
  0.64, 2285., 27.273, "", "", "", "", "", "", "", "", "", "", "", "", "", 
  "", "", 5.1644112*^7, 3.6535003*^7, 1.567317*^7, 975530., 756238., 61.64, 
  43.61, 18.71, 9026., 75., 8.3783945*^7, 237.016, 46.6, 21.453, 15.957, 
  45229.245, "", 156.139, 8.31, 28.2, 33.1, "", 8., 81.33, 0.947}, 
 {"DEU", "Europe", "Germany", "2021-06-02", 3.698004*^6, 5096., 4423.286, 
  88945., 164., 135., 44137.382, 60.823, 52.794, 1061.6, 1.957, 1.611, 0.63, 
  "", "", "", "", "", "", "", "", "", "", "", "", "", "", "", "", "", 
  5.2866604*^7, 3.7153443*^7, 1.6378685*^7, 1.222492*^6, 763876., 63.1, 
  44.34, 19.55, 9117., 75., 8.3783945*^7, 237.016, 46.6, 21.453, 15.957, 
  45229.245, "", 156.139, 8.31, 28.2, 33.1, "", 8., 81.33, 0.947}, 
 {"DEU", "Europe", "Germany", "2021-06-03", 3.701692*^6, 3688., 3957.429, 
  89031., 86., 119.857, 44181.4, 44.018, 47.234, 1062.626, 1.026, 1.431, 
  0.63, "", "", "", "", "", "", "", "", "", "", "", "", "", "", "", "", "", 
  5.3496415*^7, 3.743569*^7, 1.6776842*^7, 629811., 706963., 63.85, 44.68, 
  20.02, 8438., 75., 8.3783945*^7, 237.016, 46.6, 21.453, 15.957, 45229.245, 
  "", 156.139, 8.31, 28.2, 33.1, "", 8., 81.33, 0.947}, 
 {"DEU", "Europe", "Germany", "2021-06-04", 3.704685*^6, 2993., 3503.714, 
  89152., 121., 113.143, 44217.123, 35.723, 41.818, 1064.07, 1.444, 1.35, 
  0.63, "", "", "", "", "", "", "", "", "", "", "", "", "", "", "", "", "", 
  5.4296367*^7, 3.7805196*^7, 1.7283144*^7, 799952., 694352., 64.81, 45.12, 
  20.63, 8287., 75., 8.3783945*^7, 237.016, 46.6, 21.453, 15.957, 45229.245, 
  "", 156.139, 8.31, 28.2, 33.1, "", 8., 81.33, 0.947}, 
 {"DEU", "Europe", "Germany", "2021-06-05", 3.706934*^6, 2249., 3180.286, 
  89228., 76., 116.429, 44243.966, 26.843, 37.958, 1064.977, 0.907, 1.39, 
  0.63, "", "", "", "", "", "", "", "", "", "", "", "", "", "", "", "", "", 
  5.4692042*^7, 3.7929119*^7, 1.7580761*^7, 395675., 692281., 65.28, 45.27, 
  20.98, 8263., 75., 8.3783945*^7, 237.016, 46.6, 21.453, 15.957, 45229.245, 
  "", 156.139, 8.31, 28.2, 33.1, "", 8., 81.33, 0.947}, 
 {"DEU", "Europe", "Germany", "2021-06-06", 3.708898*^6, 1964., 3026.143, 
  89249., 21., 116.857, 44267.407, 23.441, 36.118, 1065.228, 0.251, 1.395, 
  0.64, "", "", "", "", "", "", "", "", "", "", "", "", "", "", "", "", "", 
  5.4968963*^7, 3.8004189*^7, 1.7796634*^7, 276921., 691036., 65.61, 45.36, 
  21.24, 8248., 75., 8.3783945*^7, 237.016, 46.6, 21.453, 15.957, 45229.245, 
  "", 156.139, 8.31, 28.2, 33.1, "", 8., 81.33, 0.947}, 
 {"DEU", "Europe", "Germany", "2021-06-07", 3.710342*^6, 1444., 2917.286, 
  89390., 141., 112.714, 44284.642, 17.235, 34.819, 1066.911, 1.683, 1.345, 
  "", "", "", "", "", "", "", "", "", "", "", "", "", "", "", "", "", "", 
  5.5546616*^7, 3.8245152*^7, 1.8187186*^7, 577653., 696862., 66.3, 45.65, 
  21.71, 8317., "", 8.3783945*^7, 237.016, 46.6, 21.453, 15.957, 45229.245, 
  "", 156.139, 8.31, 28.2, 33.1, "", 8., 81.33, 0.947}, 
 {"GHA", "Africa", "Ghana", "2020-03-14", 3., 3., "", "", "", "", 0.097, 
  0.097, "", "", "", "", "", "", "", "", "", "", "", "", "", "", "", "", "", 
  "", "", "", "", "", "", "", "", "", "", "", "", "", "", 8.33, 3.1072945*^7, 
  126.719, 21.1, 3.385, 1.948, 4227.63, 12., 298.245, 4.97, 0.3, 7.7, 41.047, 
  0.9, 64.07, 0.611}, {"GHA", "Africa", "Ghana", "2020-03-15", 6., 3., "", 
  "", "", "", 0.193, 0.097, "", "", "", "", "", "", "", "", "", "", "", "", 
  "", "", "", "", "", "", "", "", "", "", "", "", "", "", "", "", "", "", "", 
  13.89, 3.1072945*^7, 126.719, 21.1, 3.385, 1.948, 4227.63, 12., 298.245, 
  4.97, 0.3, 7.7, 41.047, 0.9, 64.07, 0.611}, 
 {"GHA", "Africa", "Ghana", "2020-03-16", 6., 0., "", "", "", "", 0.193, 0., 
  "", "", "", "", "", "", "", "", "", "", "", "", "", "", "", "", "", "", "", 
  "", "", "", "", "", "", "", "", "", "", "", "", 44.44, 3.1072945*^7, 
  126.719, 21.1, 3.385, 1.948, 4227.63, 12., 298.245, 4.97, 0.3, 7.7, 41.047, 
  0.9, 64.07, 0.611}, {"GHA", "Africa", "Ghana", "2020-03-17", 7., 1., "", 
  "", "", "", 0.225, 0.032, "", "", "", "", "", "", "", "", "", "", "", "", 
  "", "", 143., 0.005, "", "", "", "", "", "samples tested", "", "", "", "", 
  "", "", "", "", "", 50., 3.1072945*^7, 126.719, 21.1, 3.385, 1.948, 
  4227.63, 12., 298.245, 4.97, 0.3, 7.7, 41.047, 0.9, 64.07, 0.611}, 
 {"GHA", "Africa", "Ghana", "2020-03-18", 7., 0., "", "", "", "", 0.225, 0., 
  "", "", "", "", "", "", "", "", "", "", "", "", "", "", "", "", "", "", "", 
  "", "", "samples tested", "", "", "", "", "", "", "", "", "", 50., 
  3.1072945*^7, 126.719, 21.1, 3.385, 1.948, 4227.63, 12., 298.245, 4.97, 
  0.3, 7.7, 41.047, 0.9, 64.07, 0.611}, {"GHA", "Africa", "Ghana", 
  "2020-03-19", 11., 4., 1.571, "", "", 0., 0.354, 0.129, 0.051, "", "", 0., 
  "", "", "", "", "", "", "", "", "", "", "", "", "", "", "", "", "", 
  "samples tested", "", "", "", "", "", "", "", "", "", 50., 3.1072945*^7, 
  126.719, 21.1, 3.385, 1.948, 4227.63, 12., 298.245, 4.97, 0.3, 7.7, 41.047, 
  0.9, 64.07, 0.611}, {"GHA", "Africa", "Ghana", "2020-03-20", 16., 5., 
  2.286, "", "", 0., 0.515, 0.161, 0.074, "", "", 0., "", "", "", "", "", "", 
  "", "", "", "", "", "", "", "", "", "", "", "samples tested", "", "", "", 
  "", "", "", "", "", "", 50., 3.1072945*^7, 126.719, 21.1, 3.385, 1.948, 
  4227.63, 12., 298.245, 4.97, 0.3, 7.7, 41.047, 0.9, 64.07, 0.611}, 
 {"GHA", "Africa", "Ghana", "2020-03-21", 19., 3., 2.286, 1., 1., 0.143, 
  0.611, 0.097, 0.074, 0.032, 0.032, 0.005, "", "", "", "", "", "", "", "", 
  "", "", "", "", "", "", "", "", "", "samples tested", "", "", "", "", "", 
  "", "", "", "", 50., 3.1072945*^7, 126.719, 21.1, 3.385, 1.948, 4227.63, 
  12., 298.245, 4.97, 0.3, 7.7, 41.047, 0.9, 64.07, 0.611}, 
 {"GHA", "Africa", "Ghana", "2020-03-22", 23., 4., 2.429, 1., 0., 0.143, 
  0.74, 0.129, 0.078, 0.032, 0., 0.005, "", "", "", "", "", "", "", "", "", 
  "", 315., 0.01, "", "", "", "", "", "samples tested", "", "", "", "", "", 
  "", "", "", "", 52.78, 3.1072945*^7, 126.719, 21.1, 3.385, 1.948, 4227.63, 
  12., 298.245, 4.97, 0.3, 7.7, 41.047, 0.9, 64.07, 0.611}, 
 {"GHA", "Africa", "Ghana", "2020-03-23", 27., 4., 3., 2., 1., 0.286, 0.869, 
  0.129, 0.097, 0.064, 0.032, 0.009, "", "", "", "", "", "", "", "", "", 
  206., 521., 0.017, 0.007, "", "", "", "", "samples tested", "", "", "", "", 
  "", "", "", "", "", 52.78, 3.1072945*^7, 126.719, 21.1, 3.385, 1.948, 
  4227.63, 12., 298.245, 4.97, 0.3, 7.7, 41.047, 0.9, 64.07, 0.611}, 
 {"GHA", "Africa", "Ghana", "2020-03-24", 53., 26., 6.571, 2., 0., 0.286, 
  1.706, 0.837, 0.211, 0.064, 0., 0.009, "", "", "", "", "", "", "", "", "", 
  "", "", "", "", 111., 0.004, 0.059, 16.9, "samples tested", "", "", "", "", 
  "", "", "", "", "", 52.78, 3.1072945*^7, 126.719, 21.1, 3.385, 1.948, 
  4227.63, 12., 298.245, 4.97, 0.3, 7.7, 41.047, 0.9, 64.07, 0.611}, 
 {"GHA", "Africa", "Ghana", "2020-03-25", 93., 40., 12.286, 4., 2., 0.571, 
  2.993, 1.287, 0.395, 0.129, 0.064, 0.018, "", "", "", "", "", "", "", "", 
  "", "", "", "", "", 163., 0.005, 0.075, 13.3, "samples tested", "", "", "", 
  "", "", "", "", "", "", 52.78, 3.1072945*^7, 126.719, 21.1, 3.385, 1.948, 
  4227.63, 12., 298.245, 4.97, 0.3, 7.7, 41.047, 0.9, 64.07, 0.611}, 
 {"GHA", "Africa", "Ghana", "2020-03-26", 132., 39., 17.286, 4., 0., 0.571, 
  4.248, 1.255, 0.556, 0.129, 0., 0.018, "", "", "", "", "", "", "", "", "", 
  "", "", "", "", 215., 0.007, 0.08, 12.4, "samples tested", "", "", "", "", 
  "", "", "", "", "", 52.78, 3.1072945*^7, 126.719, 21.1, 3.385, 1.948, 
  4227.63, 12., 298.245, 4.97, 0.3, 7.7, 41.047, 0.9, 64.07, 0.611}, 
 {"GHA", "Africa", "Ghana", "2020-03-27", 137., 5., 17.286, 4., 0., 0.571, 
  4.409, 0.161, 0.556, 0.129, 0., 0.018, 1.48, "", "", "", "", "", "", "", 
  "", "", "", "", "", 268., 0.009, 0.064, 15.5, "samples tested", "", "", "", 
  "", "", "", "", "", "", 52.78, 3.1072945*^7, 126.719, 21.1, 3.385, 1.948, 
  4227.63, 12., 298.245, 4.97, 0.3, 7.7, 41.047, 0.9, 64.07, 0.611}, 
 {"GHA", "Africa", "Ghana", "2020-03-28", 141., 4., 17.429, 5., 1., 0.571, 
  4.538, 0.129, 0.561, 0.161, 0.032, 0.018, 1.47, "", "", "", "", "", "", "", 
  "", "", 2519., 0.081, "", 320., 0.01, 0.054, 18.4, "samples tested", "", 
  "", "", "", "", "", "", "", "", 52.78, 3.1072945*^7, 126.719, 21.1, 3.385, 
  1.948, 4227.63, 12., 298.245, 4.97, 0.3, 7.7, 41.047, 0.9, 64.07, 0.611}, 
 {"GHA", "Africa", "Ghana", "2020-03-29", 152., 11., 18.429, 5., 0., 0.571, 
  4.892, 0.354, 0.593, 0.161, 0., 0.018, 1.47, "", "", "", "", "", "", "", 
  "", "", "", "", "", 459., 0.015, 0.04, 24.9, "samples tested", "", "", "", 
  "", "", "", "", "", "", 52.78, 3.1072945*^7, 126.719, 21.1, 3.385, 1.948, 
  4227.63, 12., 298.245, 4.97, 0.3, 7.7, 41.047, 0.9, 64.07, 0.611}, 
 {"GHA", "Africa", "Ghana", "2020-03-30", 152., 0., 17.857, 5., 0., 0.429, 
  4.892, 0., 0.575, 0.161, 0., 0.014, 1.48, "", "", "", "", "", "", "", "", 
  "", "", "", "", 573., 0.018, 0.031, 32.1, "samples tested", "", "", "", "", 
  "", "", "", "", "", 86.11, 3.1072945*^7, 126.719, 21.1, 3.385, 1.948, 
  4227.63, 12., 298.245, 4.97, 0.3, 7.7, 41.047, 0.9, 64.07, 0.611}, 
 {"GHA", "Africa", "Ghana", "2020-03-31", 161., 9., 15.429, 5., 0., 0.429, 
  5.181, 0.29, 0.497, 0.161, 0., 0.014, 1.48, "", "", "", "", "", "", "", "", 
  "", "", "", "", 660., 0.021, 0.023, 42.8, "samples tested", "", "", "", "", 
  "", "", "", "", "", 86.11, 3.1072945*^7, 126.719, 21.1, 3.385, 1.948, 
  4227.63, 12., 298.245, 4.97, 0.3, 7.7, 41.047, 0.9, 64.07, 0.611}, 
 {"GHA", "Africa", "Ghana", "2020-04-01", 195., 34., 14.571, 5., 0., 0.143, 
  6.276, 1.094, 0.469, 0.161, 0., 0.005, 1.48, "", "", "", "", "", "", "", 
  "", "", "", "", "", 747., 0.024, 0.02, 51.3, "samples tested", "", "", "", 
  "", "", "", "", "", "", 86.11, 3.1072945*^7, 126.719, 21.1, 3.385, 1.948, 
  4227.63, 12., 298.245, 4.97, 0.3, 7.7, 41.047, 0.9, 64.07, 0.611}, 
 {"GHA", "Africa", "Ghana", "2020-04-02", 204., 9., 10.286, 5., 0., 0.143, 
  6.565, 0.29, 0.331, 0.161, 0., 0.005, 1.49, "", "", "", "", "", "", "", "", 
  "", "", "", "", 834., 0.027, 0.012, 81.1, "samples tested", "", "", "", "", 
  "", "", "", "", "", 86.11, 3.1072945*^7, 126.719, 21.1, 3.385, 1.948, 
  4227.63, 12., 298.245, 4.97, 0.3, 7.7, 41.047, 0.9, 64.07, 0.611}, 
 {"GHA", "Africa", "Ghana", "2020-04-03", 205., 1., 9.714, 5., 0., 0.143, 
  6.597, 0.032, 0.313, 0.161, 0., 0.005, 1.49, "", "", "", "", "", "", "", 
  "", "", "", "", "", 921., 0.03, 0.011, 94.8, "samples tested", "", "", "", 
  "", "", "", "", "", "", 86.11, 3.1072945*^7, 126.719, 21.1, 3.385, 1.948, 
  4227.63, 12., 298.245, 4.97, 0.3, 7.7, 41.047, 0.9, 64.07, 0.611}, 
 {"GHA", "Africa", "Ghana", "2020-04-04", 205., 0., 9.143, 5., 0., 0., 6.597, 
  0., 0.294, 0.161, 0., 0., 1.5, "", "", "", "", "", "", "", "", "", "", "", 
  "", 1008., 0.032, 0.009, 110.2, "samples tested", "", "", "", "", "", "", 
  "", "", "", 86.11, 3.1072945*^7, 126.719, 21.1, 3.385, 1.948, 4227.63, 12., 
  298.245, 4.97, 0.3, 7.7, 41.047, 0.9, 64.07, 0.611}, 
 {"GHA", "Africa", "Ghana", "2020-04-05", 214., 9., 8.857, 5., 0., 0., 6.887, 
  0.29, 0.285, 0.161, 0., 0., 1.5, "", "", "", "", "", "", "", "", "", "", 
  "", "", 1008., 0.032, 0.009, 113.8, "samples tested", "", "", "", "", "", 
  "", "", "", "", 86.11, 3.1072945*^7, 126.719, 21.1, 3.385, 1.948, 4227.63, 
  12., 298.245, 4.97, 0.3, 7.7, 41.047, 0.9, 64.07, 0.611}, 
 {"GHA", "Africa", "Ghana", "2020-04-06", 214., 0., 8.857, 5., 0., 0., 6.887, 
  0., 0.285, 0.161, 0., 0., 1.51, "", "", "", "", "", "", "", "", "", "", "", 
  "", 1008., 0.032, 0.009, 113.8, "samples tested", "", "", "", "", "", "", 
  "", "", "", 86.11, 3.1072945*^7, 126.719, 21.1, 3.385, 1.948, 4227.63, 12., 
  298.245, 4.97, 0.3, 7.7, 41.047, 0.9, 64.07, 0.611}, 
 {"GHA", "Africa", "Ghana", "2020-04-07", 287., 73., 18., 5., 0., 0., 9.236, 
  2.349, 0.579, 0.161, 0., 0., 1.52, "", "", "", "", "", "", "", "", "", "", 
  "", "", 1008., 0.032, 0.018, 56., "samples tested", "", "", "", "", "", "", 
  "", "", "", 86.11, 3.1072945*^7, 126.719, 21.1, 3.385, 1.948, 4227.63, 12., 
  298.245, 4.97, 0.3, 7.7, 41.047, 0.9, 64.07, 0.611}, 
 {"GHA", "Africa", "Ghana", "2020-04-08", 313., 26., 16.857, 6., 1., 0.143, 
  10.073, 0.837, 0.543, 0.193, 0.032, 0.005, 1.53, "", "", "", "", "", "", 
  "", "", "", "", "", "", 1008., 0.032, 0.017, 59.8, "samples tested", "", 
  "", "", "", "", "", "", "", "", 86.11, 3.1072945*^7, 126.719, 21.1, 3.385, 
  1.948, 4227.63, 12., 298.245, 4.97, 0.3, 7.7, 41.047, 0.9, 64.07, 0.611}, 
 {"GHA", "Africa", "Ghana", "2020-04-09", 378., 65., 24.857, 6., 0., 0.143, 
  12.165, 2.092, 0.8, 0.193, 0., 0.005, 1.53, "", "", "", "", "", "", "", "", 
  "", 14611., 0.47, "", 1008., 0.032, 0.025, 40.6, "samples tested", "", "", 
  "", "", "", "", "", "", "", 86.11, 3.1072945*^7, 126.719, 21.1, 3.385, 
  1.948, 4227.63, 12., 298.245, 4.97, 0.3, 7.7, 41.047, 0.9, 64.07, 0.611}, 
 {"GHA", "Africa", "Ghana", "2020-04-10", 378., 0., 24.714, 6., 0., 0.143, 
  12.165, 0., 0.795, 0.193, 0., 0.005, 1.53, "", "", "", "", "", "", "", "", 
  12735., 27346., 0.88, 0.41, 2683., 0.086, 0.009, 108.6, "samples tested", 
  "", "", "", "", "", "", "", "", "", 86.11, 3.1072945*^7, 126.719, 21.1, 
  3.385, 1.948, 4227.63, 12., 298.245, 4.97, 0.3, 7.7, 41.047, 0.9, 64.07, 
  0.611}, {"GHA", "Africa", "Ghana", "2020-04-11", 408., 30., 29., 8., 2., 
  0.429, 13.13, 0.965, 0.933, 0.257, 0.064, 0.014, 1.53, "", "", "", "", "", 
  "", "", "", 10608., 37954., 1.221, 0.341, 4054., 0.13, 0.007, 139.8, 
  "samples tested", "", "", "", "", "", "", "", "", "", 86.11, 3.1072945*^7, 
  126.719, 21.1, 3.385, 1.948, 4227.63, 12., 298.245, 4.97, 0.3, 7.7, 41.047, 
  0.9, 64.07, 0.611}, {"GHA", "Africa", "Ghana", "2020-04-12", 566., 158., 
  50.286, 8., 0., 0.429, 18.215, 5.085, 1.618, 0.257, 0., 0.014, 1.53, "", 
  "", "", "", "", "", "", "", "", "", "", "", 4518., 0.145, 0.011, 89.8, 
  "samples tested", "", "", "", "", "", "", "", "", "", 86.11, 3.1072945*^7, 
  126.719, 21.1, 3.385, 1.948, 4227.63, 12., 298.245, 4.97, 0.3, 7.7, 41.047, 
  0.9, 64.07, 0.611}, {"GHA", "Africa", "Ghana", "2020-04-13", 566., 0., 
  50.286, 8., 0., 0.429, 18.215, 0., 1.618, 0.257, 0., 0.014, 1.53, "", "", 
  "", "", "", "", "", "", "", "", "", "", 4982., 0.16, 0.01, 99.1, 
  "samples tested", "", "", "", "", "", "", "", "", "", 86.11, 3.1072945*^7, 
  126.719, 21.1, 3.385, 1.948, 4227.63, 12., 298.245, 4.97, 0.3, 7.7, 41.047, 
  0.9, 64.07, 0.611}, {"GHA", "Africa", "Ghana", "2020-04-14", 636., 70., 
  49.857, 8., 0., 0.429, 20.468, 2.253, 1.605, 0.257, 0., 0.014, 1.53, "", 
  "", "", "", "", "", "", "", "", 50719., 1.632, "", 5446., 0.175, 0.009, 
  109.2, "samples tested", "", "", "", "", "", "", "", "", "", 86.11, 
  3.1072945*^7, 126.719, 21.1, 3.385, 1.948, 4227.63, 12., 298.245, 4.97, 
  0.3, 7.7, 41.047, 0.9, 64.07, 0.611}, {"GHA", "Africa", "Ghana", 
  "2020-04-15", 636., 0., 46.143, 8., 0., 0.286, 20.468, 0., 1.485, 0.257, 
  0., 0.009, 1.52, "", "", "", "", "", "", "", "", 6281., 57000., 1.834, 
  0.202, 6200., 0.2, 0.007, 134.4, "samples tested", "", "", "", "", "", "", 
  "", "", "", 86.11, 3.1072945*^7, 126.719, 21.1, 3.385, 1.948, 4227.63, 12., 
  298.245, 4.97, 0.3, 7.7, 41.047, 0.9, 64.07, 0.611}, 
 {"GHA", "Africa", "Ghana", "2020-04-16", 641., 5., 37.571, 8., 0., 0.286, 
  20.629, 0.161, 1.209, 0.257, 0., 0.009, 1.52, "", "", "", "", "", "", "", 
  "", "", "", "", "", 6242., 0.201, 0.006, 166.1, "samples tested", "", "", 
  "", "", "", "", "", "", "", 86.11, 3.1072945*^7, 126.719, 21.1, 3.385, 
  1.948, 4227.63, 12., 298.245, 4.97, 0.3, 7.7, 41.047, 0.9, 64.07, 0.611}, 
 {"GHA", "Africa", "Ghana", "2020-04-17", 641., 0., 37.571, 8., 0., 0.286, 
  20.629, 0., 1.209, 0.257, 0., 0.009, 1.52, "", "", "", "", "", "", "", "", 
  "", "", "", "", 4609., 0.148, 0.008, 122.7, "samples tested", "", "", "", 
  "", "", "", "", "", "", 86.11, 3.1072945*^7, 126.719, 21.1, 3.385, 1.948, 
  4227.63, 12., 298.245, 4.97, 0.3, 7.7, 41.047, 0.9, 64.07, 0.611}, 
 {"GHA", "Africa", "Ghana", "2020-04-18", 834., 193., 60.857, 9., 1., 0.143, 
  26.84, 6.211, 1.959, 0.29, 0.032, 0.005, 1.53, "", "", "", "", "", "", "", 
  "", "", 60916., 1.96, "", 3280., 0.106, 0.019, 53.9, "samples tested", "", 
  "", "", "", "", "", "", "", "", 84.26, 3.1072945*^7, 126.719, 21.1, 3.385, 
  1.948, 4227.63, 12., 298.245, 4.97, 0.3, 7.7, 41.047, 0.9, 64.07, 0.611}, 
 {"GHA", "Africa", "Ghana", "2020-04-19", 1042., 208., 68., 9., 0., 0.143, 
  33.534, 6.694, 2.188, 0.29, 0., 0.005, 1.52, "", "", "", "", "", "", "", 
  "", 7675., 68591., 2.207, 0.247, 3769., 0.121, 0.018, 55.4, 
  "samples tested", "", "", "", "", "", "", "", "", "", 70.37, 3.1072945*^7, 
  126.719, 21.1, 3.385, 1.948, 4227.63, 12., 298.245, 4.97, 0.3, 7.7, 41.047, 
  0.9, 64.07, 0.611}, {"GHA", "Africa", "Ghana", "2020-04-20", 1042., 0., 
  68., 9., 0., 0.143, 33.534, 0., 2.188, 0.29, 0., 0.005, 1.51, "", "", "", 
  "", "", "", "", "", "", "", "", "", 4094., 0.132, 0.017, 60.2, 
  "samples tested", "", "", "", "", "", "", "", "", "", 62.04, 3.1072945*^7, 
  126.719, 21.1, 3.385, 1.948, 4227.63, 12., 298.245, 4.97, 0.3, 7.7, 41.047, 
  0.9, 64.07, 0.611}, {"GHA", "Africa", "Ghana", "2020-04-21", 1042., 0., 
  58., 9., 0., 0.143, 33.534, 0., 1.867, 0.29, 0., 0.005, 1.51, "", "", "", 
  "", "", "", "", "", "", "", "", "", 4420., 0.142, 0.013, 76.2, 
  "samples tested", "", "", "", "", "", "", "", "", "", 62.04, 3.1072945*^7, 
  126.719, 21.1, 3.385, 1.948, 4227.63, 12., 298.245, 4.97, 0.3, 7.7, 41.047, 
  0.9, 64.07, 0.611}, {"GHA", "Africa", "Ghana", "2020-04-22", 1154., 112., 
  74., 9., 0., 0.143, 37.138, 3.604, 2.381, 0.29, 0., 0.005, 1.51, "", "", 
  "", "", "", "", "", "", "", 88188., 2.838, "", 4455., 0.143, 0.017, 60.2, 
  "samples tested", "", "", "", "", "", "", "", "", "", 62.04, 3.1072945*^7, 
  126.719, 21.1, 3.385, 1.948, 4227.63, 12., 298.245, 4.97, 0.3, 7.7, 41.047, 
  0.9, 64.07, 0.611}, {"GHA", "Africa", "Ghana", "2020-04-23", 1154., 0., 
  73.286, 9., 0., 0.143, 37.138, 0., 2.359, 0.29, 0., 0.005, 1.5, "", "", "", 
  "", "", "", "", "", "", "", "", "", 4861., 0.156, 0.015, 66.3, 
  "samples tested", "", "", "", "", "", "", "", "", "", 62.04, 3.1072945*^7, 
  126.719, 21.1, 3.385, 1.948, 4227.63, 12., 298.245, 4.97, 0.3, 7.7, 41.047, 
  0.9, 64.07, 0.611}, {"GHA", "Africa", "Ghana", "2020-04-24", 1279., 125., 
  91.143, 10., 1., 0.286, 41.161, 4.023, 2.933, 0.322, 0.032, 0.009, 1.5, "", 
  "", "", "", "", "", "", "", "", "", "", "", 5267., 0.17, 0.017, 57.8, 
  "samples tested", "", "", "", "", "", "", "", "", "", 62.04, 3.1072945*^7, 
  126.719, 21.1, 3.385, 1.948, 4227.63, 12., 298.245, 4.97, 0.3, 7.7, 41.047, 
  0.9, 64.07, 0.611}, {"GHA", "Africa", "Ghana", "2020-04-25", 1279., 0., 
  63.571, 10., 0., 0.143, 41.161, 0., 2.046, 0.322, 0., 0.005, 1.5, "", "", 
  "", "", "", "", "", "", "", 100622., 3.238, "", 5672., 0.183, 0.011, 89.2, 
  "samples tested", "", "", "", "", "", "", "", "", "", 62.04, 3.1072945*^7, 
  126.719, 21.1, 3.385, 1.948, 4227.63, 12., 298.245, 4.97, 0.3, 7.7, 41.047, 
  0.9, 64.07, 0.611}, {"GHA", "Africa", "Ghana", "2020-04-26", 1550., 271., 
  72.571, 11., 1., 0.286, 49.883, 8.721, 2.336, 0.354, 0.032, 0.009, 1.49, 
  "", "", "", "", "", "", "", "", "", "", "", "", 4966., 0.16, 0.015, 68.4, 
  "samples tested", "", "", "", "", "", "", "", "", "", 62.04, 3.1072945*^7, 
  126.719, 21.1, 3.385, 1.948, 4227.63, 12., 298.245, 4.97, 0.3, 7.7, 41.047, 
  0.9, 64.07, 0.611}, {"GHA", "Africa", "Ghana", "2020-04-27", 1550., 0., 
  72.571, 11., 0., 0.286, 49.883, 0., 2.336, 0.354, 0., 0.009, 1.49, "", "", 
  "", "", "", "", "", "", "", 106090., 3.414, "", 4424., 0.142, 0.016, 61., 
  "samples tested", "", "", "", "", "", "", "", "", "", 62.04, 3.1072945*^7, 
  126.719, 21.1, 3.385, 1.948, 4227.63, 12., 298.245, 4.97, 0.3, 7.7, 41.047, 
  0.9, 64.07, 0.611}, {"GHA", "Africa", "Ghana", "2020-04-28", 1671., 121., 
  89.857, 16., 5., 1., 53.777, 3.894, 2.892, 0.515, 0.161, 0.032, 1.49, "", 
  "", "", "", "", "", "", "", 7407., 113497., 3.653, 0.238, 4549., 0.146, 
  0.02, 50.6, "samples tested", "", "", "", "", "", "", "", "", "", 62.04, 
  3.1072945*^7, 126.719, 21.1, 3.385, 1.948, 4227.63, 12., 298.245, 4.97, 
  0.3, 7.7, 41.047, 0.9, 64.07, 0.611}, {"GHA", "Africa", "Ghana", 
  "2020-04-29", 1671., 0., 73.857, 16., 0., 1., 53.777, 0., 2.377, 0.515, 0., 
  0.032, 1.48, "", "", "", "", "", "", "", "", "", "", "", "", 3785., 0.122, 
  0.02, 51.2, "samples tested", "", "", "", "", "", "", "", "", "", 62.04, 
  3.1072945*^7, 126.719, 21.1, 3.385, 1.948, 4227.63, 12., 298.245, 4.97, 
  0.3, 7.7, 41.047, 0.9, 64.07, 0.611}, {"GHA", "Africa", "Ghana", 
  "2020-04-30", 2074., 403., 131.429, 17., 1., 1.143, 66.746, 12.969, 4.23, 
  0.547, 0.032, 0.037, 1.48, "", "", "", "", "", "", "", "", "", "", "", "", 
  3362., 0.108, 0.039, 25.6, "samples tested", "", "", "", "", "", "", "", 
  "", "", 62.04, 3.1072945*^7, 126.719, 21.1, 3.385, 1.948, 4227.63, 12., 
  298.245, 4.97, 0.3, 7.7, 41.047, 0.9, 64.07, 0.611}, 
 {"GHA", "Africa", "Ghana", "2020-05-01", 2074., 0., 113.571, 17., 0., 1., 
  66.746, 0., 3.655, 0.547, 0., 0.032, 1.47, "", "", "", "", "", "", "", "", 
  "", 117049., 3.767, "", 2939., 0.095, 0.039, 25.9, "samples tested", "", 
  "", "", "", "", "", "", "", "", 62.04, 3.1072945*^7, 126.719, 21.1, 3.385, 
  1.948, 4227.63, 12., 298.245, 4.97, 0.3, 7.7, 41.047, 0.9, 64.07, 0.611}, 
 {"GHA", "Africa", "Ghana", "2020-05-02", 2169., 95., 127.143, 18., 1., 
  1.143, 69.803, 3.057, 4.092, 0.579, 0.032, 0.037, 1.47, "", "", "", "", "", 
  "", "", "", 12412., 129461., 4.166, 0.399, 4120., 0.133, 0.031, 32.4, 
  "samples tested", "", "", "", "", "", "", "", "", "", 62.04, 3.1072945*^7, 
  126.719, 21.1, 3.385, 1.948, 4227.63, 12., 298.245, 4.97, 0.3, 7.7, 41.047, 
  0.9, 64.07, 0.611}, {"GHA", "Africa", "Ghana", "2020-05-03", 2169., 0., 
  88.429, 18., 0., 1., 69.803, 0., 2.846, 0.579, 0., 0.032, 1.46, "", "", "", 
  "", "", "", "", "", "", "", "", "", 4189., 0.135, 0.021, 47.4, 
  "samples tested", "", "", "", "", "", "", "", "", "", 62.04, 3.1072945*^7, 
  126.719, 21.1, 3.385, 1.948, 4227.63, 12., 298.245, 4.97, 0.3, 7.7, 41.047, 
  0.9, 64.07, 0.611}, {"GHA", "Africa", "Ghana", "2020-05-04", 2719., 550., 
  167., 18., 0., 1., 87.504, 17.7, 5.374, 0.579, 0., 0.032, 1.46, "", "", "", 
  "", "", "", "", "", "", 135902., 4.374, "", 4259., 0.137, 0.039, 25.5, 
  "samples tested", "", "", "", "", "", "", "", "", "", 62.04, 3.1072945*^7, 
  126.719, 21.1, 3.385, 1.948, 4227.63, 12., 298.245, 4.97, 0.3, 7.7, 41.047, 
  0.9, 64.07, 0.611}, {"GHA", "Africa", "Ghana", "2020-05-05", 2719., 0., 
  149.714, 18., 0., 0.286, 87.504, 0., 4.818, 0.579, 0., 0.009, 1.45, "", "", 
  "", "", "", "", "", "", "", "", "", "", 3870., 0.125, 0.039, 25.8, 
  "samples tested", "", "", "", "", "", "", "", "", "", 62.04, 3.1072945*^7, 
  126.719, 21.1, 3.385, 1.948, 4227.63, 12., 298.245, 4.97, 0.3, 7.7, 41.047, 
  0.9, 64.07, 0.611}, {"GHA", "Africa", "Ghana", "2020-05-06", 3091., 372., 
  202.857, 18., 0., 0.286, 99.476, 11.972, 6.528, 0.579, 0., 0.009, 1.44, "", 
  "", "", "", "", "", "", "", "", "", "", "", 4369., 0.141, 0.046, 21.5, 
  "samples tested", "", "", "", "", "", "", "", "", "", 62.04, 3.1072945*^7, 
  126.719, 21.1, 3.385, 1.948, 4227.63, 12., 298.245, 4.97, 0.3, 7.7, 41.047, 
  0.9, 64.07, 0.611}, {"GHA", "Africa", "Ghana", "2020-05-07", 3091., 0., 
  145.286, 18., 0., 0.143, 99.476, 0., 4.676, 0.579, 0., 0.005, 1.43, "", "", 
  "", "", "", "", "", "", "", 149948., 4.826, "", 4869., 0.157, 0.03, 33.5, 
  "samples tested", "", "", "", "", "", "", "", "", "", 62.04, 3.1072945*^7, 
  126.719, 21.1, 3.385, 1.948, 4227.63, 12., 298.245, 4.97, 0.3, 7.7, 41.047, 
  0.9, 64.07, 0.611}, {"GHA", "Africa", "Ghana", "2020-05-08", 4012., 921., 
  276.857, 18., 0., 0.143, 129.116, 29.64, 8.91, 0.579, 0., 0.005, 1.42, "", 
  "", "", "", "", "", "", "", 5253., 155201., 4.995, 0.169, 5450., 0.175, 
  0.051, 19.7, "samples tested", "", "", "", "", "", "", "", "", "", 62.04, 
  3.1072945*^7, 126.719, 21.1, 3.385, 1.948, 4227.63, 12., 298.245, 4.97, 
  0.3, 7.7, 41.047, 0.9, 64.07, 0.611}, {"GHA", "Africa", "Ghana", 
  "2020-05-09", 4263., 251., 299.143, 22., 4., 0.571, 137.193, 8.078, 9.627, 
  0.708, 0.129, 0.018, 1.41, "", "", "", "", "", "", "", "", "", "", "", "", 
  4056., 0.131, 0.074, 13.6, "samples tested", "", "", "", "", "", "", "", 
  "", "", 62.04, 3.1072945*^7, 126.719, 21.1, 3.385, 1.948, 4227.63, 12., 
  298.245, 4.97, 0.3, 7.7, 41.047, 0.9, 64.07, 0.611}, 
 {"GHA", "Africa", "Ghana", "2020-05-10", 4263., 0., 299.143, 22., 0., 0.571, 
  137.193, 0., 9.627, 0.708, 0., 0.018, 1.39, "", "", "", "", "", "", "", "", 
  "", 160501., 5.165, "", 3974., 0.128, 0.075, 13.3, "samples tested", "", 
  "", "", "", "", "", "", "", "", 62.04, 3.1072945*^7, 126.719, 21.1, 3.385, 
  1.948, 4227.63, 12., 298.245, 4.97, 0.3, 7.7, 41.047, 0.9, 64.07, 0.611}, 
 {"GHA", "Africa", "Ghana", "2020-05-11", 4700., 437., 283., 22., 0., 0.571, 
  151.257, 14.064, 9.108, 0.708, 0., 0.018, 1.38, "", "", "", "", "", "", "", 
  "", 1683., 162184., 5.219, 0.054, 3755., 0.121, 0.075, 13.3, 
  "samples tested", "", "", "", "", "", "", "", "", "", 62.04, 3.1072945*^7, 
  126.719, 21.1, 3.385, 1.948, 4227.63, 12., 298.245, 4.97, 0.3, 7.7, 41.047, 
  0.9, 64.07, 0.611}, {"GHA", "Africa", "Ghana", "2020-05-12", 5127., 427., 
  344., 22., 0., 0.571, 164.999, 13.742, 11.071, 0.708, 0., 0.018, 1.37, "", 
  "", "", "", "", "", "", "", 3249., 165433., 5.324, 0.105, 3550., 0.114, 
  0.097, 10.3, "samples tested", "", "", "", "", "", "", "", "", "", 62.04, 
  3.1072945*^7, 126.719, 21.1, 3.385, 1.948, 4227.63, 12., 298.245, 4.97, 
  0.3, 7.7, 41.047, 0.9, 64.07, 0.611}, {"GHA", "Africa", "Ghana", 
  "2020-05-13", 5408., 281., 331., 24., 2., 0.857, 174.042, 9.043, 10.652, 
  0.772, 0.064, 0.028, 1.36, "", "", "", "", "", "", "", "", 3252., 168685., 
  5.429, 0.105, 3346., 0.108, 0.099, 10.1, "samples tested", "", "", "", "", 
  "", "", "", "", "", 62.04, 3.1072945*^7, 126.719, 21.1, 3.385, 1.948, 
  4227.63, 12., 298.245, 4.97, 0.3, 7.7, 41.047, 0.9, 64.07, 0.611}, 
 {"GHA", "Africa", "Ghana", "2020-05-14", 5530., 122., 348.429, 24., 0., 
  0.857, 177.968, 3.926, 11.213, 0.772, 0., 0.028, 1.34, "", "", "", "", "", 
  "", "", "", 3938., 172623., 5.555, 0.127, 3239., 0.104, 0.108, 9.3, 
  "samples tested", "", "", "", "", "", "", "", "", "", 62.04, 3.1072945*^7, 
  126.719, 21.1, 3.385, 1.948, 4227.63, 12., 298.245, 4.97, 0.3, 7.7, 41.047, 
  0.9, 64.07, 0.611}, {"GHA", "Africa", "Ghana", "2020-05-15", 5638., 108., 
  232.286, 28., 4., 1.429, 181.444, 3.476, 7.475, 0.901, 0.129, 0.046, 1.33, 
  "", "", "", "", "", "", "", "", 1454., 174077., 5.602, 0.047, 2697., 0.087, 
  0.086, 11.6, "samples tested", "", "", "", "", "", "", "", "", "", 62.04, 
  3.1072945*^7, 126.719, 21.1, 3.385, 1.948, 4227.63, 12., 298.245, 4.97, 
  0.3, 7.7, 41.047, 0.9, 64.07, 0.611}, {"GHA", "Africa", "Ghana", 
  "2020-05-16", 5735., 97., 210.286, 29., 1., 1., 184.566, 3.122, 6.767, 
  0.933, 0.032, 0.032, 1.32, "", "", "", "", "", "", "", "", "", "", "", "", 
  2782., 0.09, 0.076, 13.2, "samples tested", "", "", "", "", "", "", "", "", 
  "", 62.04, 3.1072945*^7, 126.719, 21.1, 3.385, 1.948, 4227.63, 12., 
  298.245, 4.97, 0.3, 7.7, 41.047, 0.9, 64.07, 0.611}, 
 {"GHA", "Africa", "Ghana", "2020-05-17", 5735., 0., 210.286, 29., 0., 1., 
  184.566, 0., 6.767, 0.933, 0., 0.032, 1.31, "", "", "", "", "", "", "", "", 
  "", 180567., 5.811, "", 2867., 0.092, 0.073, 13.6, "samples tested", "", 
  "", "", "", "", "", "", "", "", 62.04, 3.1072945*^7, 126.719, 21.1, 3.385, 
  1.948, 4227.63, 12., 298.245, 4.97, 0.3, 7.7, 41.047, 0.9, 64.07, 0.611}, 
 {"GHA", "Africa", "Ghana", "2020-05-18", 5735., 0., 147.857, 29., 0., 1., 
  184.566, 0., 4.758, 0.933, 0., 0.032, 1.3, "", "", "", "", "", "", "", "", 
  3776., 184343., 5.933, 0.122, 3166., 0.102, 0.047, 21.4, "samples tested", 
  "", "", "", "", "", "", "", "", "", 62.04, 3.1072945*^7, 126.719, 21.1, 
  3.385, 1.948, 4227.63, 12., 298.245, 4.97, 0.3, 7.7, 41.047, 0.9, 64.07, 
  0.611}, {"GHA", "Africa", "Ghana", "2020-05-19", 6096., 361., 138.429, 31., 
  2., 1.286, 196.184, 11.618, 4.455, 0.998, 0.064, 0.041, 1.3, "", "", "", 
  "", "", "", "", "", 3586., 187929., 6.048, 0.115, 3214., 0.103, 0.043, 
  23.2, "samples tested", "", "", "", "", "", "", "", "", "", 62.04, 
  3.1072945*^7, 126.719, 21.1, 3.385, 1.948, 4227.63, 12., 298.245, 4.97, 
  0.3, 7.7, 41.047, 0.9, 64.07, 0.611}, {"GHA", "Africa", "Ghana", 
  "2020-05-20", 6269., 173., 123., 31., 0., 1., 201.751, 5.568, 3.958, 0.998, 
  0., 0.032, 1.29, "", "", "", "", "", "", "", "", 4265., 192194., 6.185, 
  0.137, 3358., 0.108, 0.037, 27.3, "samples tested", "", "", "", "", "", "", 
  "", "", "", 62.04, 3.1072945*^7, 126.719, 21.1, 3.385, 1.948, 4227.63, 12., 
  298.245, 4.97, 0.3, 7.7, 41.047, 0.9, 64.07, 0.611}, 
 {"GHA", "Africa", "Ghana", "2020-05-21", 6269., 0., 105.571, 31., 0., 1., 
  201.751, 0., 3.398, 0.998, 0., 0.032, 1.28, "", "", "", "", "", "", "", "", 
  1511., 193705., 6.234, 0.049, 3012., 0.097, 0.035, 28.5, "samples tested", 
  "", "", "", "", "", "", "", "", "", 62.04, 3.1072945*^7, 126.719, 21.1, 
  3.385, 1.948, 4227.63, 12., 298.245, 4.97, 0.3, 7.7, 41.047, 0.9, 64.07, 
  0.611}, {"GHA", "Africa", "Ghana", "2020-05-22", 6486., 217., 121.143, 31., 
  0., 0.429, 208.735, 6.984, 3.899, 0.998, 0., 0.014, 1.28, "", "", "", "", 
  "", "", "", "", 1058., 194763., 6.268, 0.034, 2955., 0.095, 0.041, 24.4, 
  "samples tested", "", "", "", "", "", "", "", "", "", 62.04, 3.1072945*^7, 
  126.719, 21.1, 3.385, 1.948, 4227.63, 12., 298.245, 4.97, 0.3, 7.7, 41.047, 
  0.9, 64.07, 0.611}, {"GHA", "Africa", "Ghana", "2020-05-23", 6617., 131., 
  126., 31., 0., 0.286, 212.951, 4.216, 4.055, 0.998, 0., 0.009, 1.27, "", 
  "", "", "", "", "", "", "", 3412., 198175., 6.378, 0.11, 2979., 0.096, 
  0.042, 23.6, "samples tested", "", "", "", "", "", "", "", "", "", 62.04, 
  3.1072945*^7, 126.719, 21.1, 3.385, 1.948, 4227.63, 12., 298.245, 4.97, 
  0.3, 7.7, 41.047, 0.9, 64.07, 0.611}, {"GHA", "Africa", "Ghana", 
  "2020-05-24", 6683., 66., 135.429, 32., 1., 0.429, 215.075, 2.124, 4.358, 
  1.03, 0.032, 0.014, 1.27, "", "", "", "", "", "", "", "", 3955., 202130., 
  6.505, 0.127, 3080., 0.099, 0.044, 22.7, "samples tested", "", "", "", "", 
  "", "", "", "", "", 62.04, 3.1072945*^7, 126.719, 21.1, 3.385, 1.948, 
  4227.63, 12., 298.245, 4.97, 0.3, 7.7, 41.047, 0.9, 64.07, 0.611}, 
 {"GHA", "Africa", "Ghana", "2020-05-25", 6808., 125., 153.286, 32., 0., 
  0.429, 219.097, 4.023, 4.933, 1.03, 0., 0.014, 1.27, "", "", "", "", "", 
  "", "", "", 1253., 203383., 6.545, 0.04, 2720., 0.088, 0.056, 17.7, 
  "samples tested", "", "", "", "", "", "", "", "", "", 62.04, 3.1072945*^7, 
  126.719, 21.1, 3.385, 1.948, 4227.63, 12., 298.245, 4.97, 0.3, 7.7, 41.047, 
  0.9, 64.07, 0.611}, {"GHA", "Africa", "Ghana", "2020-05-26", 7117., 309., 
  145.857, 34., 2., 0.429, 229.042, 9.944, 4.694, 1.094, 0.064, 0.014, 1.26, 
  "", "", "", "", "", "", "", "", 2507., 205890., 6.626, 0.081, 2566., 0.083, 
  0.057, 17.6, "samples tested", "", "", "", "", "", "", "", "", "", 56.48, 
  3.1072945*^7, 126.719, 21.1, 3.385, 1.948, 4227.63, 12., 298.245, 4.97, 
  0.3, 7.7, 41.047, 0.9, 64.07, 0.611}, {"GHA", "Africa", "Ghana", 
  "2020-05-27", 7303., 186., 147.714, 34., 0., 0.429, 235.028, 5.986, 4.754, 
  1.094, 0., 0.014, 1.26, "", "", "", "", "", "", "", "", 2438., 208328., 
  6.704, 0.078, 2305., 0.074, 0.064, 15.6, "samples tested", "", "", "", "", 
  "", "", "", "", "", 56.48, 3.1072945*^7, 126.719, 21.1, 3.385, 1.948, 
  4227.63, 12., 298.245, 4.97, 0.3, 7.7, 41.047, 0.9, 64.07, 0.611}, 
 {"GHA", "Africa", "Ghana", "2020-05-28", 7303., 0., 147.714, 34., 0., 0.429, 
  235.028, 0., 4.754, 1.094, 0., 0.014, 1.26, "", "", "", "", "", "", "", "", 
  3294., 211622., 6.81, 0.106, 2560., 0.082, 0.058, 17.3, "samples tested", 
  "", "", "", "", "", "", "", "", "", 56.48, 3.1072945*^7, 126.719, 21.1, 
  3.385, 1.948, 4227.63, 12., 298.245, 4.97, 0.3, 7.7, 41.047, 0.9, 64.07, 
  0.611}, {"GHA", "Africa", "Ghana", "2020-05-29", 7616., 313., 161.429, 34., 
  0., 0.429, 245.101, 10.073, 5.195, 1.094, 0., 0.014, 1.26, "", "", "", "", 
  "", "", "", "", 3334., 214956., 6.918, 0.107, 2885., 0.093, 0.056, 17.9, 
  "samples tested", "", "", "", "", "", "", "", "", "", 56.48, 3.1072945*^7, 
  126.719, 21.1, 3.385, 1.948, 4227.63, 12., 298.245, 4.97, 0.3, 7.7, 41.047, 
  0.9, 64.07, 0.611}, {"GHA", "Africa", "Ghana", "2020-05-30", 7768., 152., 
  164.429, 35., 1., 0.571, 249.992, 4.892, 5.292, 1.126, 0.032, 0.018, 1.25, 
  "", "", "", "", "", "", "", "", 3469., 218425., 7.029, 0.112, 2893., 0.093, 
  0.057, 17.6, "samples tested", "", "", "", "", "", "", "", "", "", 56.48, 
  3.1072945*^7, 126.719, 21.1, 3.385, 1.948, 4227.63, 12., 298.245, 4.97, 
  0.3, 7.7, 41.047, 0.9, 64.07, 0.611}, {"GHA", "Africa", "Ghana", 
  "2020-05-31", 8070., 302., 198.143, 36., 1., 0.571, 259.711, 9.719, 6.377, 
  1.159, 0.032, 0.018, 1.25, "", "", "", "", "", "", "", "", 1400., 219825., 
  7.074, 0.045, 2528., 0.081, 0.078, 12.8, "samples tested", "", "", "", "", 
  "", "", "", "", "", 56.48, 3.1072945*^7, 126.719, 21.1, 3.385, 1.948, 
  4227.63, 12., 298.245, 4.97, 0.3, 7.7, 41.047, 0.9, 64.07, 0.611}, 
 {"GHA", "Africa", "Ghana", "2020-06-01", 8070., 0., 180.286, 36., 0., 0.571, 
  259.711, 0., 5.802, 1.159, 0., 0.018, 1.25, "", "", "", "", "", "", "", "", 
  328., 220153., 7.085, 0.011, 2396., 0.077, 0.075, 13.3, "samples tested", 
  "", "", "", "", "", "", "", "", "", 56.48, 3.1072945*^7, 126.719, 21.1, 
  3.385, 1.948, 4227.63, 12., 298.245, 4.97, 0.3, 7.7, 41.047, 0.9, 64.07, 
  0.611}, {"GHA", "Africa", "Ghana", "2020-06-02", 8297., 227., 168.571, 38., 
  2., 0.571, 267.017, 7.305, 5.425, 1.223, 0.064, 0.018, 1.24, "", "", "", 
  "", "", "", "", "", 2912., 223065., 7.179, 0.094, 2454., 0.079, 0.069, 
  14.6, "samples tested", "", "", "", "", "", "", "", "", "", 56.48, 
  3.1072945*^7, 126.719, 21.1, 3.385, 1.948, 4227.63, 12., 298.245, 4.97, 
  0.3, 7.7, 41.047, 0.9, 64.07, 0.611}, {"GHA", "Africa", "Ghana", 
  "2020-06-03", 8548., 251., 177.857, 38., 0., 0.571, 275.095, 8.078, 5.724, 
  1.223, 0., 0.018, 1.24, "", "", "", "", "", "", "", "", 3676., 226741., 
  7.297, 0.118, 2630., 0.085, 0.068, 14.8, "samples tested", "", "", "", "", 
  "", "", "", "", "", 56.48, 3.1072945*^7, 126.719, 21.1, 3.385, 1.948, 
  4227.63, 12., 298.245, 4.97, 0.3, 7.7, 41.047, 0.9, 64.07, 0.611}, 
 {"GHA", "Africa", "Ghana", "2020-06-04", 8885., 337., 226., 38., 0., 0.571, 
  285.94, 10.845, 7.273, 1.223, 0., 0.018, 1.24, "", "", "", "", "", "", "", 
  "", 2352., 229093., 7.373, 0.076, 2496., 0.08, 0.091, 11., 
  "samples tested", "", "", "", "", "", "", "", "", "", 56.48, 3.1072945*^7, 
  126.719, 21.1, 3.385, 1.948, 4227.63, 12., 298.245, 4.97, 0.3, 7.7, 41.047, 
  0.9, 64.07, 0.611}, {"GHA", "Africa", "Ghana", "2020-06-05", 9168., 283., 
  221.714, 42., 4., 1.143, 295.048, 9.108, 7.135, 1.352, 0.129, 0.037, 1.24, 
  "", "", "", "", "", "", "", "", 4641., 233734., 7.522, 0.149, 2683., 0.086, 
  0.083, 12.1, "samples tested", "", "", "", "", "", "", "", "", "", 56.48, 
  3.1072945*^7, 126.719, 21.1, 3.385, 1.948, 4227.63, 12., 298.245, 4.97, 
  0.3, 7.7, 41.047, 0.9, 64.07, 0.611}, {"GHA", "Africa", "Ghana", 
  "2020-06-06", 9462., 294., 242., 44., 2., 1.286, 304.509, 9.462, 7.788, 
  1.416, 0.064, 0.041, 1.24, "", "", "", "", "", "", "", "", 1709., 235443., 
  7.577, 0.055, 2431., 0.078, 0.1, 10., "samples tested", "", "", "", "", "", 
  "", "", "", "", 56.48, 3.1072945*^7, 126.719, 21.1, 3.385, 1.948, 4227.63, 
  12., 298.245, 4.97, 0.3, 7.7, 41.047, 0.9, 64.07, 0.611}, 
 {"GHA", "Africa", "Ghana", "2020-06-07", 9638., 176., 224., 44., 0., 1.143, 
  310.173, 5.664, 7.209, 1.416, 0., 0.037, 1.23, "", "", "", "", "", "", "", 
  "", 3952., 239395., 7.704, 0.127, 2796., 0.09, 0.08, 12.5, 
  "samples tested", "", "", "", "", "", "", "", "", "", 56.48, 3.1072945*^7, 
  126.719, 21.1, 3.385, 1.948, 4227.63, 12., 298.245, 4.97, 0.3, 7.7, 41.047, 
  0.9, 64.07, 0.611}, {"GHA", "Africa", "Ghana", "2020-06-08", 9910., 272., 
  262.857, 48., 4., 1.714, 318.927, 8.754, 8.459, 1.545, 0.129, 0.055, 1.23, 
  "", "", "", "", "", "", "", "", 809., 240204., 7.73, 0.026, 2864., 0.092, 
  0.092, 10.9, "samples tested", "", "", "", "", "", "", "", "", "", 56.48, 
  3.1072945*^7, 126.719, 21.1, 3.385, 1.948, 4227.63, 12., 298.245, 4.97, 
  0.3, 7.7, 41.047, 0.9, 64.07, 0.611}, {"GHA", "Africa", "Ghana", 
  "2020-06-09", 10201., 291., 272., 48., 0., 1.429, 328.292, 9.365, 8.754, 
  1.545, 0., 0.046, 1.23, "", "", "", "", "", "", "", "", 2014., 242218., 
  7.795, 0.065, 2736., 0.088, 0.099, 10.1, "samples tested", "", "", "", "", 
  "", "", "", "", "", 56.48, 3.1072945*^7, 126.719, 21.1, 3.385, 1.948, 
  4227.63, 12., 298.245, 4.97, 0.3, 7.7, 41.047, 0.9, 64.07, 0.611}, 
 {"GHA", "Africa", "Ghana", "2020-06-10", 10201., 0., 236.143, 48., 0., 
  1.429, 328.292, 0., 7.6, 1.545, 0., 0.046, 1.22, "", "", "", "", "", "", 
  "", "", 3230., 245448., 7.899, 0.104, 2672., 0.086, 0.088, 11.3, 
  "samples tested", "", "", "", "", "", "", "", "", "", 56.48, 3.1072945*^7, 
  126.719, 21.1, 3.385, 1.948, 4227.63, 12., 298.245, 4.97, 0.3, 7.7, 41.047, 
  0.9, 64.07, 0.611}, {"GHA", "Africa", "Ghana", "2020-06-11", 10358., 157., 
  210.429, 48., 0., 1.429, 333.345, 5.053, 6.772, 1.545, 0., 0.046, 1.22, "", 
  "", "", "", "", "", "", "", 2144., 247592., 7.968, 0.069, 2643., 0.085, 
  0.08, 12.6, "samples tested", "", "", "", "", "", "", "", "", "", 56.48, 
  3.1072945*^7, 126.719, 21.1, 3.385, 1.948, 4227.63, 12., 298.245, 4.97, 
  0.3, 7.7, 41.047, 0.9, 64.07, 0.611}, {"GHA", "Africa", "Ghana", 
  "2020-06-12", 10856., 498., 241.143, 48., 0., 0.857, 349.371, 16.027, 
  7.761, 1.545, 0., 0.028, 1.22, "", "", "", "", "", "", "", "", 3302., 
  250894., 8.074, 0.106, 2451., 0.079, 0.098, 10.2, "samples tested", "", "", 
  "", "", "", "", "", "", "", 56.48, 3.1072945*^7, 126.719, 21.1, 3.385, 
  1.948, 4227.63, 12., 298.245, 4.97, 0.3, 7.7, 41.047, 0.9, 64.07, 0.611}, 
 {"GHA", "Africa", "Ghana", "2020-06-13", 11118., 262., 236.571, 48., 0., 
  0.571, 357.803, 8.432, 7.613, 1.545, 0., 0.018, 1.22, "", "", "", "", "", 
  "", "", "", 3437., 254331., 8.185, 0.111, 2698., 0.087, 0.088, 11.4, 
  "samples tested", "", "", "", "", "", "", "", "", "", 56.48, 3.1072945*^7, 
  126.719, 21.1, 3.385, 1.948, 4227.63, 12., 298.245, 4.97, 0.3, 7.7, 41.047, 
  0.9, 64.07, 0.611}, {"GHA", "Africa", "Ghana", "2020-06-14", 11964., 846., 
  332.286, 54., 6., 1.429, 385.029, 27.226, 10.694, 1.738, 0.193, 0.046, 
  1.22, "", "", "", "", "", "", "", "", 1640., 255971., 8.238, 0.053, 2368., 
  0.076, 0.14, 7.1, "samples tested", "", "", "", "", "", "", "", "", "", 
  56.48, 3.1072945*^7, 126.719, 21.1, 3.385, 1.948, 4227.63, 12., 298.245, 
  4.97, 0.3, 7.7, 41.047, 0.9, 64.07, 0.611}, 
 {"GHA", "Africa", "Ghana", "2020-06-15", 11964., 0., 293.429, 54., 0., 
  0.857, 385.029, 0., 9.443, 1.738, 0., 0.028, 1.21, "", "", "", "", "", "", 
  "", "", 2039., 258010., 8.303, 0.066, 2544., 0.082, 0.115, 8.7, 
  "samples tested", "", "", "", "", "", "", "", "", "", 56.48, 3.1072945*^7, 
  126.719, 21.1, 3.385, 1.948, 4227.63, 12., 298.245, 4.97, 0.3, 7.7, 41.047, 
  0.9, 64.07, 0.611}, {"GHA", "Africa", "Ghana", "2020-06-16", 12193., 229., 
  284.571, 58., 4., 1.429, 392.399, 7.37, 9.158, 1.867, 0.129, 0.046, 1.21, 
  "", "", "", "", "", "", "", "", 3309., 261319., 8.41, 0.106, 2729., 0.088, 
  0.104, 9.6, "samples tested", "", "", "", "", "", "", "", "", "", 56.48, 
  3.1072945*^7, 126.719, 21.1, 3.385, 1.948, 4227.63, 12., 298.245, 4.97, 
  0.3, 7.7, 41.047, 0.9, 64.07, 0.611}, {"GHA", "Africa", "Ghana", 
  "2020-06-17", 12590., 397., 341.286, 66., 8., 2.571, 405.176, 12.776, 
  10.983, 2.124, 0.257, 0.083, 1.21, "", "", "", "", "", "", "", "", 2406., 
  263725., 8.487, 0.077, 2611., 0.084, 0.131, 7.7, "samples tested", "", "", 
  "", "", "", "", "", "", "", 56.48, 3.1072945*^7, 126.719, 21.1, 3.385, 
  1.948, 4227.63, 12., 298.245, 4.97, 0.3, 7.7, 41.047, 0.9, 64.07, 0.611}, 
 {"GHA", "Africa", "Ghana", "2020-06-18", 12929., 339., 367.286, 66., 0., 
  2.571, 416.085, 10.91, 11.82, 2.124, 0., 0.083, 1.2, "", "", "", "", "", 
  "", "", "", 3561., 267286., 8.602, 0.115, 2813., 0.091, 0.131, 7.7, 
  "samples tested", "", "", "", "", "", "", "", "", "", 56.48, 3.1072945*^7, 
  126.719, 21.1, 3.385, 1.948, 4227.63, 12., 298.245, 4.97, 0.3, 7.7, 41.047, 
  0.9, 64.07, 0.611}, {"GHA", "Africa", "Ghana", "2020-06-19", 13203., 274., 
  335.286, 70., 4., 3.143, 424.903, 8.818, 10.79, 2.253, 0.129, 0.101, 1.2, 
  "", "", "", "", "", "", "", "", "", "", "", "", 2557., 0.082, 0.131, 7.6, 
  "samples tested", "", "", "", "", "", "", "", "", "", 56.48, 3.1072945*^7, 
  126.719, 21.1, 3.385, 1.948, 4227.63, 12., 298.245, 4.97, 0.3, 7.7, 41.047, 
  0.9, 64.07, 0.611}, {"GHA", "Africa", "Ghana", "2020-06-20", 13717., 514., 
  371.286, 85., 15., 5.286, 441.445, 16.542, 11.949, 2.735, 0.483, 0.17, 1.2, 
  "", "", "", "", "", "", "", "", "", 270300., 8.699, "", 2281., 0.073, 
  0.163, 6.1, "samples tested", "", "", "", "", "", "", "", "", "", 56.48, 
  3.1072945*^7, 126.719, 21.1, 3.385, 1.948, 4227.63, 12., 298.245, 4.97, 
  0.3, 7.7, 41.047, 0.9, 64.07, 0.611}, {"GHA", "Africa", "Ghana", 
  "2020-06-21", 14154., 437., 312.857, 85., 0., 4.429, 455.509, 14.064, 
  10.068, 2.735, 0., 0.143, 1.19, "", "", "", "", "", "", "", "", 7250., 
  277550., 8.932, 0.233, 3083., 0.099, 0.101, 9.9, "samples tested", "", "", 
  "", "", "", "", "", "", "", 56.48, 3.1072945*^7, 126.719, 21.1, 3.385, 
  1.948, 4227.63, 12., 298.245, 4.97, 0.3, 7.7, 41.047, 0.9, 64.07, 0.611}, 
 {"GHA", "Africa", "Ghana", "2020-06-22", 14154., 0., 312.857, 85., 0., 
  4.429, 455.509, 0., 10.068, 2.735, 0., 0.143, 1.19, "", "", "", "", "", "", 
  "", "", 2566., 280116., 9.015, 0.083, 3158., 0.102, 0.099, 10.1, 
  "samples tested", "", "", "", "", "", "", "", "", "", 52.78, 3.1072945*^7, 
  126.719, 21.1, 3.385, 1.948, 4227.63, 12., 298.245, 4.97, 0.3, 7.7, 41.047, 
  0.9, 64.07, 0.611}, {"GHA", "Africa", "Ghana", "2020-06-23", 14568., 414., 
  339.286, 95., 10., 5.286, 468.832, 13.323, 10.919, 3.057, 0.322, 0.17, 
  1.19, "", "", "", "", "", "", "", "", 3008., 283124., 9.112, 0.097, 3115., 
  0.1, 0.109, 9.2, "samples tested", "", "", "", "", "", "", "", "", "", 
  52.78, 3.1072945*^7, 126.719, 21.1, 3.385, 1.948, 4227.63, 12., 298.245, 
  4.97, 0.3, 7.7, 41.047, 0.9, 64.07, 0.611}, 
 {"GHA", "Africa", "Ghana", "2020-06-24", 15013., 445., 346.143, 95., 0., 
  4.143, 483.153, 14.321, 11.14, 3.057, 0., 0.133, 1.18, "", "", "", "", "", 
  "", "", "", 3329., 286453., 9.219, 0.107, 3247., 0.104, 0.107, 9.4, 
  "samples tested", "", "", "", "", "", "", "", "", "", 52.78, 3.1072945*^7, 
  126.719, 21.1, 3.385, 1.948, 4227.63, 12., 298.245, 4.97, 0.3, 7.7, 41.047, 
  0.9, 64.07, 0.611}, {"GHA", "Africa", "Ghana", "2020-06-25", 15473., 460., 
  363.429, 95., 0., 4.143, 497.957, 14.804, 11.696, 3.057, 0., 0.133, 1.18, 
  "", "", "", "", "", "", "", "", 2012., 288465., 9.283, 0.065, 3026., 0.097, 
  0.12, 8.3, "samples tested", "", "", "", "", "", "", "", "", "", 52.78, 
  3.1072945*^7, 126.719, 21.1, 3.385, 1.948, 4227.63, 12., 298.245, 4.97, 
  0.3, 7.7, 41.047, 0.9, 64.07, 0.611}, {"GHA", "Africa", "Ghana", 
  "2020-06-26", 15834., 361., 375.857, 103., 8., 4.714, 509.575, 11.618, 
  12.096, 3.315, 0.257, 0.152, 1.18, "", "", "", "", "", "", "", "", 1900., 
  290365., 9.345, 0.061, 3082., 0.099, 0.122, 8.2, "samples tested", "", "", 
  "", "", "", "", "", "", "", 52.78, 3.1072945*^7, 126.719, 21.1, 3.385, 
  1.948, 4227.63, 12., 298.245, 4.97, 0.3, 7.7, 41.047, 0.9, 64.07, 0.611}, 
 {"GHA", "Africa", "Ghana", "2020-06-27", 16431., 597., 387.714, 103., 0., 
  2.571, 528.788, 19.213, 12.478, 3.315, 0., 0.083, 1.17, "", "", "", "", "", 
  "", "", "", 4502., 294867., 9.49, 0.145, 3510., 0.113, 0.11, 9.1, 
  "samples tested", "", "", "", "", "", "", "", "", "", 52.78, 3.1072945*^7, 
  126.719, 21.1, 3.385, 1.948, 4227.63, 12., 298.245, 4.97, 0.3, 7.7, 41.047, 
  0.9, 64.07, 0.611}, {"GHA", "Africa", "Ghana", "2020-06-28", 16742., 311., 
  369.714, 112., 9., 3.857, 538.797, 10.009, 11.898, 3.604, 0.29, 0.124, 
  1.17, "", "", "", "", "", "", "", "", 2724., 297591., 9.577, 0.088, 2863., 
  0.092, 0.129, 7.7, "samples tested", "", "", "", "", "", "", "", "", "", 
  52.78, 3.1072945*^7, 126.719, 21.1, 3.385, 1.948, 4227.63, 12., 298.245, 
  4.97, 0.3, 7.7, 41.047, 0.9, 64.07, 0.611}, 
 {"GHA", "Africa", "Ghana", "2020-06-29", 17351., 609., 456.714, 112., 0., 
  3.857, 558.396, 19.599, 14.698, 3.604, 0., 0.124, 1.17, "", "", "", "", "", 
  "", "", "", 2929., 300520., 9.671, 0.094, 2915., 0.094, 0.157, 6.4, 
  "samples tested", "", "", "", "", "", "", "", "", "", 52.78, 3.1072945*^7, 
  126.719, 21.1, 3.385, 1.948, 4227.63, 12., 298.245, 4.97, 0.3, 7.7, 41.047, 
  0.9, 64.07, 0.611}, {"GHA", "Africa", "Ghana", "2020-06-30", 17741., 390., 
  453.286, 112., 0., 2.429, 570.947, 12.551, 14.588, 3.604, 0., 0.078, 1.16, 
  "", "", "", "", "", "", "", "", "", "", "", "", 2958., 0.095, 0.153, 6.5, 
  "samples tested", "", "", "", "", "", "", "", "", "", 52.78, 3.1072945*^7, 
  126.719, 21.1, 3.385, 1.948, 4227.63, 12., 298.245, 4.97, 0.3, 7.7, 41.047, 
  0.9, 64.07, 0.611}, {"GHA", "Africa", "Ghana", "2020-07-01", 18134., 393., 
  445.857, 117., 5., 3.143, 583.595, 12.648, 14.349, 3.765, 0.161, 0.101, 
  1.16, "", "", "", "", "", "", "", "", "", 307133., 9.884, "", 2954., 0.095, 
  0.151, 6.6, "samples tested", "", "", "", "", "", "", "", "", "", 52.78, 
  3.1072945*^7, 126.719, 21.1, 3.385, 1.948, 4227.63, 12., 298.245, 4.97, 
  0.3, 7.7, 41.047, 0.9, 64.07, 0.611}, {"GHA", "Africa", "Ghana", 
  "2020-07-02", 18134., 0., 380.143, 117., 0., 3.143, 583.595, 0., 12.234, 
  3.765, 0., 0.101, 1.16, "", "", "", "", "", "", "", "", 3026., 310159., 
  9.982, 0.097, 3099., 0.1, 0.123, 8.2, "samples tested", "", "", "", "", "", 
  "", "", "", "", 52.78, 3.1072945*^7, 126.719, 21.1, 3.385, 1.948, 4227.63, 
  12., 298.245, 4.97, 0.3, 7.7, 41.047, 0.9, 64.07, 0.611}, 
 {"GHA", "Africa", "Ghana", "2020-07-03", 19388., 1254., 507.714, 117., 0., 
  2., 623.951, 40.357, 16.339, 3.765, 0., 0.064, 1.15, "", "", "", "", "", 
  "", "", "", 3298., 313457., 10.088, 0.106, 3299., 0.106, 0.154, 6.5, 
  "samples tested", "", "", "", "", "", "", "", "", "", 52.78, 3.1072945*^7, 
  126.719, 21.1, 3.385, 1.948, 4227.63, 12., 298.245, 4.97, 0.3, 7.7, 41.047, 
  0.9, 64.07, 0.611}, {"GHA", "Africa", "Ghana", "2020-07-04", 19388., 0., 
  422.429, 117., 0., 2., 623.951, 0., 13.595, 3.765, 0., 0.064, 1.15, "", "", 
  "", "", "", "", "", "", 3341., 316798., 10.195, 0.108, 3133., 0.101, 0.135, 
  7.4, "samples tested", "", "", "", "", "", "", "", "", "", 52.78, 
  3.1072945*^7, 126.719, 21.1, 3.385, 1.948, 4227.63, 12., 298.245, 4.97, 
  0.3, 7.7, 41.047, 0.9, 64.07, 0.611}, {"GHA", "Africa", "Ghana", 
  "2020-07-05", 20085., 697., 477.571, 122., 5., 1.429, 646.382, 22.431, 
  15.369, 3.926, 0.161, 0.046, 1.14, "", "", "", "", "", "", "", "", 3273., 
  320071., 10.301, 0.105, 3211., 0.103, 0.149, 6.7, "samples tested", "", "", 
  "", "", "", "", "", "", "", 52.78, 3.1072945*^7, 126.719, 21.1, 3.385, 
  1.948, 4227.63, 12., 298.245, 4.97, 0.3, 7.7, 41.047, 0.9, 64.07, 0.611}, 
 {"GHA", "Africa", "Ghana", "2020-07-06", 21077., 992., 532.286, 129., 7., 
  2.429, 678.307, 31.925, 17.13, 4.152, 0.225, 0.078, 1.14, "", "", "", "", 
  "", "", "", "", 2839., 322910., 10.392, 0.091, 3199., 0.103, 0.166, 6., 
  "samples tested", "", "", "", "", "", "", "", "", "", 52.78, 3.1072945*^7, 
  126.719, 21.1, 3.385, 1.948, 4227.63, 12., 298.245, 4.97, 0.3, 7.7, 41.047, 
  0.9, 64.07, 0.611}, {"GHA", "Africa", "Ghana", "2020-07-07", 21968., 891., 
  603.857, 129., 0., 2.429, 706.982, 28.674, 19.434, 4.152, 0., 0.078, 1.13, 
  "", "", "", "", "", "", "", "", 2540., 325450., 10.474, 0.082, 3089., 
  0.099, 0.195, 5.1, "samples tested", "", "", "", "", "", "", "", "", "", 
  52.78, 3.1072945*^7, 126.719, 21.1, 3.385, 1.948, 4227.63, 12., 298.245, 
  4.97, 0.3, 7.7, 41.047, 0.9, 64.07, 0.611}, 
 {"GHA", "Africa", "Ghana", "2020-07-08", 22822., 854., 669.714, 129., 0., 
  1.714, 734.465, 27.484, 21.553, 4.152, 0., 0.055, 1.13, "", "", "", "", "", 
  "", "", "", 1559., 327009., 10.524, 0.05, 2839., 0.091, 0.236, 4.2, 
  "samples tested", "", "", "", "", "", "", "", "", "", 52.78, 3.1072945*^7, 
  126.719, 21.1, 3.385, 1.948, 4227.63, 12., 298.245, 4.97, 0.3, 7.7, 41.047, 
  0.9, 64.07, 0.611}, {"GHA", "Africa", "Ghana", "2020-07-09", 23463., 641., 
  761.286, 129., 0., 1.714, 755.094, 20.629, 24.5, 4.152, 0., 0.055, 1.12, 
  "", "", "", "", "", "", "", "", 1374., 328383., 10.568, 0.044, 2603., 
  0.084, 0.292, 3.4, "samples tested", "", "", "", "", "", "", "", "", "", 
  52.78, 3.1072945*^7, 126.719, 21.1, 3.385, 1.948, 4227.63, 12., 298.245, 
  4.97, 0.3, 7.7, 41.047, 0.9, 64.07, 0.611}, 
 {"GHA", "Africa", "Ghana", "2020-07-10", 23834., 371., 635.143, 135., 6., 
  2.571, 767.034, 11.94, 20.44, 4.345, 0.193, 0.083, 1.11, "", "", "", "", 
  "", "", "", "", 2983., 331366., 10.664, 0.096, 2558., 0.082, 0.248, 4., 
  "samples tested", "", "", "", "", "", "", "", "", "", 52.78, 3.1072945*^7, 
  126.719, 21.1, 3.385, 1.948, 4227.63, 12., 298.245, 4.97, 0.3, 7.7, 41.047, 
  0.9, 64.07, 0.611}, {"GHA", "Africa", "Ghana", "2020-07-11", 24248., 414., 
  694.286, 135., 0., 2.571, 780.357, 13.323, 22.344, 4.345, 0., 0.083, 1.11, 
  "", "", "", "", "", "", "", "", 2735., 334101., 10.752, 0.088, 2472., 0.08, 
  0.281, 3.6, "samples tested", "", "", "", "", "", "", "", "", "", 52.78, 
  3.1072945*^7, 126.719, 21.1, 3.385, 1.948, 4227.63, 12., 298.245, 4.97, 
  0.3, 7.7, 41.047, 0.9, 64.07, 0.611}, {"GHA", "Africa", "Ghana", 
  "2020-07-12", 24518., 270., 633.286, 139., 4., 2.429, 789.047, 8.689, 
  20.381, 4.473, 0.129, 0.078, 1.1, "", "", "", "", "", "", "", "", 1992., 
  336093., 10.816, 0.064, 2289., 0.074, 0.277, 3.6, "samples tested", "", "", 
  "", "", "", "", "", "", "", 52.78, 3.1072945*^7, 126.719, 21.1, 3.385, 
  1.948, 4227.63, 12., 298.245, 4.97, 0.3, 7.7, 41.047, 0.9, 64.07, 0.611}, 
 {"GHA", "Africa", "Ghana", "2020-07-13", 24988., 470., 558.714, 139., 0., 
  1.429, 804.172, 15.126, 17.981, 4.473, 0., 0.046, 1.1, "", "", "", "", "", 
  "", "", "", 3398., 339491., 10.926, 0.109, 2369., 0.076, 0.236, 4.2, 
  "samples tested", "", "", "", "", "", "", "", "", "", 52.78, 3.1072945*^7, 
  126.719, 21.1, 3.385, 1.948, 4227.63, 12., 298.245, 4.97, 0.3, 7.7, 41.047, 
  0.9, 64.07, 0.611}, {"GHA", "Africa", "Ghana", "2020-07-14", 24988., 0., 
  431.429, 139., 0., 1.429, 804.172, 0., 13.884, 4.473, 0., 0.046, 1.09, "", 
  "", "", "", "", "", "", "", 2428., 341919., 11.004, 0.078, 2353., 0.076, 
  0.183, 5.5, "samples tested", "", "", "", "", "", "", "", "", "", 52.78, 
  3.1072945*^7, 126.719, 21.1, 3.385, 1.948, 4227.63, 12., 298.245, 4.97, 
  0.3, 7.7, 41.047, 0.9, 64.07, 0.611}, {"GHA", "Africa", "Ghana", 
  "2020-07-15", 25430., 442., 372.571, 139., 0., 1.429, 818.397, 14.225, 
  11.99, 4.473, 0., 0.046, 1.09, "", "", "", "", "", "", "", "", 2218., 
  344137., 11.075, 0.071, 2447., 0.079, 0.152, 6.6, "samples tested", "", "", 
  "", "", "", "", "", "", "", 52.78, 3.1072945*^7, 126.719, 21.1, 3.385, 
  1.948, 4227.63, 12., 298.245, 4.97, 0.3, 7.7, 41.047, 0.9, 64.07, 0.611}, 
 {"GHA", "Africa", "Ghana", "2020-07-16", 26125., 695., 380.286, 139., 0., 
  1.429, 840.764, 22.367, 12.238, 4.473, 0., 0.046, 1.09, "", "", "", "", "", 
  "", "", "", 2853., 346990., 11.167, 0.092, 2658., 0.086, 0.143, 7., 
  "samples tested", "", "", "", "", "", "", "", "", "", 52.78, 3.1072945*^7, 
  126.719, 21.1, 3.385, 1.948, 4227.63, 12., 298.245, 4.97, 0.3, 7.7, 41.047, 
  0.9, 64.07, 0.611}, {"GHA", "Africa", "Ghana", "2020-07-17", 26572., 447., 
  391.143, 144., 5., 1.286, 855.149, 14.386, 12.588, 4.634, 0.161, 0.041, 
  1.08, "", "", "", "", "", "", "", "", 2762., 349752., 11.256, 0.089, 2627., 
  0.085, 0.149, 6.7, "samples tested", "", "", "", "", "", "", "", "", "", 
  52.78, 3.1072945*^7, 126.719, 21.1, 3.385, 1.948, 4227.63, 12., 298.245, 
  4.97, 0.3, 7.7, 41.047, 0.9, 64.07, 0.611}, 
 {"GHA", "Africa", "Ghana", "2020-07-18", 27060., 488., 401.714, 145., 1., 
  1.429, 870.854, 15.705, 12.928, 4.666, 0.032, 0.046, 1.08, "", "", "", "", 
  "", "", "", "", 4000., 353752., 11.385, 0.129, 2807., 0.09, 0.143, 7., 
  "samples tested", "", "", "", "", "", "", "", "", "", 52.78, 3.1072945*^7, 
  126.719, 21.1, 3.385, 1.948, 4227.63, 12., 298.245, 4.97, 0.3, 7.7, 41.047, 
  0.9, 64.07, 0.611}, {"GHA", "Africa", "Ghana", "2020-07-19", 27667., 607., 
  449.857, 148., 3., 1.286, 890.389, 19.535, 14.477, 4.763, 0.097, 0.041, 
  1.08, "", "", "", "", "", "", "", "", 3468., 357220., 11.496, 0.112, 3018., 
  0.097, 0.149, 6.7, "samples tested", "", "", "", "", "", "", "", "", "", 
  52.78, 3.1072945*^7, 126.719, 21.1, 3.385, 1.948, 4227.63, 12., 298.245, 
  4.97, 0.3, 7.7, 41.047, 0.9, 64.07, 0.611}, 
 {"GHA", "Africa", "Ghana", "2020-07-20", 28430., 763., 491.714, 153., 5., 
  2., 914.944, 24.555, 15.825, 4.924, 0.161, 0.064, 1.07, "", "", "", "", "", 
  "", "", "", 4322., 361542., 11.635, 0.139, 3150., 0.101, 0.156, 6.4, 
  "samples tested", "", "", "", "", "", "", "", "", "", 52.78, 3.1072945*^7, 
  126.719, 21.1, 3.385, 1.948, 4227.63, 12., 298.245, 4.97, 0.3, 7.7, 41.047, 
  0.9, 64.07, 0.611}, {"GHA", "Africa", "Ghana", "2020-07-21", 28989., 559., 
  571.571, 153., 0., 2., 932.934, 17.99, 18.395, 4.924, 0., 0.064, 1.07, "", 
  "", "", "", "", "", "", "", 3739., 365281., 11.756, 0.12, 3337., 0.107, 
  0.171, 5.8, "samples tested", "", "", "", "", "", "", "", "", "", 52.78, 
  3.1072945*^7, 126.719, 21.1, 3.385, 1.948, 4227.63, 12., 298.245, 4.97, 
  0.3, 7.7, 41.047, 0.9, 64.07, 0.611}, {"GHA", "Africa", "Ghana", 
  "2020-07-22", 29672., 683., 606., 153., 0., 2., 954.914, 21.981, 19.502, 
  4.924, 0., 0.064, 1.06, "", "", "", "", "", "", "", "", 3899., 369180., 
  11.881, 0.125, 3578., 0.115, 0.169, 5.9, "samples tested", "", "", "", "", 
  "", "", "", "", "", 52.78, 3.1072945*^7, 126.719, 21.1, 3.385, 1.948, 
  4227.63, 12., 298.245, 4.97, 0.3, 7.7, 41.047, 0.9, 64.07, 0.611}, 
 {"GHA", "Africa", "Ghana", "2020-07-23", 29672., 0., 506.714, 153., 0., 2., 
  954.914, 0., 16.307, 4.924, 0., 0.064, 1.06, "", "", "", "", "", "", "", 
  "", 3393., 372573., 11.99, 0.109, 3655., 0.118, 0.139, 7.2, 
  "samples tested", "", "", "", "", "", "", "", "", "", 52.78, 3.1072945*^7, 
  126.719, 21.1, 3.385, 1.948, 4227.63, 12., 298.245, 4.97, 0.3, 7.7, 41.047, 
  0.9, 64.07, 0.611}, {"GHA", "Africa", "Ghana", "2020-07-24", 31057., 1385., 
  640.714, 161., 8., 2.429, 999.487, 44.573, 20.62, 5.181, 0.257, 0.078, 
  1.06, "", "", "", "", "", "", "", "", 2039., 374612., 12.056, 0.066, 3551., 
  0.114, 0.18, 5.5, "samples tested", "", "", "", "", "", "", "", "", "", 
  52.78, 3.1072945*^7, 126.719, 21.1, 3.385, 1.948, 4227.63, 12., 298.245, 
  4.97, 0.3, 7.7, 41.047, 0.9, 64.07, 0.611}, 
 {"GHA", "Africa", "Ghana", "2020-07-25", 31851., 794., 684.429, 161., 0., 
  2.286, 1025.04, 25.553, 22.027, 5.181, 0., 0.074, 1.05, "", "", "", "", "", 
  "", "", "", 4123., 378735., 12.189, 0.133, 3569., 0.115, 0.192, 5.2, 
  "samples tested", "", "", "", "", "", "", "", "", "", 52.78, 3.1072945*^7, 
  126.719, 21.1, 3.385, 1.948, 4227.63, 12., 298.245, 4.97, 0.3, 7.7, 41.047, 
  0.9, 64.07, 0.611}, {"GHA", "Africa", "Ghana", "2020-07-26", 32969., 1118., 
  757.429, 168., 7., 2.857, 1061.019, 35.98, 24.376, 5.407, 0.225, 0.092, 
  1.04, "", "", "", "", "", "", "", "", 4017., 382752., 12.318, 0.129, 3647., 
  0.117, 0.208, 4.8, "samples tested", "", "", "", "", "", "", "", "", "", 
  52.78, 3.1072945*^7, 126.719, 21.1, 3.385, 1.948, 4227.63, 12., 298.245, 
  4.97, 0.3, 7.7, 41.047, 0.9, 64.07, 0.611}, 
 {"GHA", "Africa", "Ghana", "2020-07-27", 33624., 655., 742., 168., 0., 
  2.143, 1082.099, 21.079, 23.879, 5.407, 0., 0.069, 1.04, "", "", "", "", 
  "", "", "", "", 4584., 387336., 12.465, 0.148, 3685., 0.119, 0.201, 5., 
  "samples tested", "", "", "", "", "", "", "", "", "", 52.78, 3.1072945*^7, 
  126.719, 21.1, 3.385, 1.948, 4227.63, 12., 298.245, 4.97, 0.3, 7.7, 41.047, 
  0.9, 64.07, 0.611}, {"GHA", "Africa", "Ghana", "2020-07-28", 34406., 782., 
  773.857, 168., 0., 2.143, 1107.266, 25.167, 24.905, 5.407, 0., 0.069, 1.03, 
  "", "", "", "", "", "", "", "", 4042., 391378., 12.595, 0.13, 3728., 0.12, 
  0.208, 4.8, "samples tested", "", "", "", "", "", "", "", "", "", 52.78, 
  3.1072945*^7, 126.719, 21.1, 3.385, 1.948, 4227.63, 12., 298.245, 4.97, 
  0.3, 7.7, 41.047, 0.9, 64.07, 0.611}, {"GHA", "Africa", "Ghana", 
  "2020-07-29", 35142., 736., 781.429, 175., 7., 3.143, 1130.952, 23.686, 
  25.148, 5.632, 0.225, 0.101, 1.02, "", "", "", "", "", "", "", "", "", "", 
  "", "", 3554., 0.114, 0.22, 4.5, "samples tested", "", "", "", "", "", "", 
  "", "", "", 52.78, 3.1072945*^7, 126.719, 21.1, 3.385, 1.948, 4227.63, 12., 
  298.245, 4.97, 0.3, 7.7, 41.047, 0.9, 64.07, 0.611}, 
 {"GHA", "Africa", "Ghana", "2020-07-30", 35142., 0., 781.429, 175., 0., 
  3.143, 1130.952, 0., 25.148, 5.632, 0., 0.101, 1.02, "", "", "", "", "", 
  "", "", "", "", 396731., 12.768, "", 3451., 0.111, 0.226, 4.4, 
  "samples tested", "", "", "", "", "", "", "", "", "", 52.78, 3.1072945*^7, 
  126.719, 21.1, 3.385, 1.948, 4227.63, 12., 298.245, 4.97, 0.3, 7.7, 41.047, 
  0.9, 64.07, 0.611}, {"GHA", "Africa", "Ghana", "2020-07-31", 35501., 359., 
  634.857, 182., 7., 3., 1142.505, 11.553, 20.431, 5.857, 0.225, 0.097, 1.01, 
  "", "", "", "", "", "", "", "", 2715., 399446., 12.855, 0.087, 3548., 
  0.114, 0.179, 5.6, "samples tested", "", "", "", "", "", "", "", "", "", 
  52.78, 3.1072945*^7, 126.719, 21.1, 3.385, 1.948, 4227.63, 12., 298.245, 
  4.97, 0.3, 7.7, 41.047, 0.9, 64.07, 0.611}, 
 {"GHA", "Africa", "Ghana", "2020-08-01", 37014., 1513., 737.571, 182., 0., 
  3., 1191.197, 48.692, 23.737, 5.857, 0., 0.097, 1., "", "", "", "", "", "", 
  "", "", 3118., 402564., 12.955, 0.1, 3404., 0.11, 0.217, 4.6, 
  "samples tested", "", "", "", "", "", "", "", "", "", 52.78, 3.1072945*^7, 
  126.719, 21.1, 3.385, 1.948, 4227.63, 12., 298.245, 4.97, 0.3, 7.7, 41.047, 
  0.9, 64.07, 0.611}, {"GHA", "Africa", "Ghana", "2020-08-02", 37014., 0., 
  577.857, 182., 0., 2., 1191.197, 0., 18.597, 5.857, 0., 0.064, 1., "", "", 
  "", "", "", "", "", "", 3253., 405817., 13.06, 0.105, 3295., 0.106, 0.175, 
  5.7, "samples tested", "", "", "", "", "", "", "", "", "", 52.78, 
  3.1072945*^7, 126.719, 21.1, 3.385, 1.948, 4227.63, 12., 298.245, 4.97, 
  0.3, 7.7, 41.047, 0.9, 64.07, 0.611}, {"GHA", "Africa", "Ghana", 
  "2020-08-03", 37812., 798., 598.286, 191., 9., 3.286, 1216.879, 25.682, 
  19.254, 6.147, 0.29, 0.106, 0.99, "", "", "", "", "", "", "", "", 1771., 
  407588., 13.117, 0.057, 2893., 0.093, 0.207, 4.8, "samples tested", "", "", 
  "", "", "", "", "", "", "", 52.78, 3.1072945*^7, 126.719, 21.1, 3.385, 
  1.948, 4227.63, 12., 298.245, 4.97, 0.3, 7.7, 41.047, 0.9, 64.07, 0.611}, 
 {"GHA", "Africa", "Ghana", "2020-08-04", 37812., 0., 486.571, 191., 0., 
  3.286, 1216.879, 0., 15.659, 6.147, 0., 0.106, 0.98, "", "", "", "", "", 
  "", "", "", 1785., 409373., 13.175, 0.057, 2571., 0.083, 0.189, 5.3, 
  "samples tested", "", "", "", "", "", "", "", "", "", 52.78, 3.1072945*^7, 
  126.719, 21.1, 3.385, 1.948, 4227.63, 12., 298.245, 4.97, 0.3, 7.7, 41.047, 
  0.9, 64.07, 0.611}, {"GHA", "Africa", "Ghana", "2020-08-05", 39075., 1263., 
  561.857, 199., 8., 3.429, 1257.525, 40.646, 18.082, 6.404, 0.257, 0.11, 
  0.98, "", "", "", "", "", "", "", "", 2166., 411539., 13.244, 0.07, 2498., 
  0.08, 0.225, 4.4, "samples tested", "", "", "", "", "", "", "", "", "", 
  52.78, 3.1072945*^7, 126.719, 21.1, 3.385, 1.948, 4227.63, 12., 298.245, 
  4.97, 0.3, 7.7, 41.047, 0.9, 64.07, 0.611}, 
 {"GHA", "Africa", "Ghana", "2020-08-06", 39642., 567., 642.857, 199., 0., 
  3.429, 1275.772, 18.247, 20.689, 6.404, 0., 0.11, 0.97, "", "", "", "", "", 
  "", "", "", 2296., 413835., 13.318, 0.074, 2443., 0.079, 0.263, 3.8, 
  "samples tested", "", "", "", "", "", "", "", "", "", 52.78, 3.1072945*^7, 
  126.719, 21.1, 3.385, 1.948, 4227.63, 12., 298.245, 4.97, 0.3, 7.7, 41.047, 
  0.9, 64.07, 0.611}, {"GHA", "Africa", "Ghana", "2020-08-07", 40097., 455., 
  656.571, 206., 7., 3.429, 1290.415, 14.643, 21.13, 6.63, 0.225, 0.11, 0.96, 
  "", "", "", "", "", "", "", "", 1836., 415671., 13.377, 0.059, 2318., 
  0.075, 0.283, 3.5, "samples tested", "", "", "", "", "", "", "", "", "", 
  52.78, 3.1072945*^7, 126.719, 21.1, 3.385, 1.948, 4227.63, 12., 298.245, 
  4.97, 0.3, 7.7, 41.047, 0.9, 64.07, 0.611}, 
 {"GHA", "Africa", "Ghana", "2020-08-08", 40533., 436., 502.714, 206., 0., 
  3.429, 1304.447, 14.031, 16.179, 6.63, 0., 0.11, 0.96, "", "", "", "", "", 
  "", "", "", 1317., 416988., 13.42, 0.042, 2061., 0.066, 0.244, 4.1, 
  "samples tested", "", "", "", "", "", "", "", "", "", 52.78, 3.1072945*^7, 
  126.719, 21.1, 3.385, 1.948, 4227.63, 12., 298.245, 4.97, 0.3, 7.7, 41.047, 
  0.9, 64.07, 0.611}, {"GHA", "Africa", "Ghana", "2020-08-09", 41003., 470., 
  569.857, 215., 9., 4.714, 1319.572, 15.126, 18.339, 6.919, 0.29, 0.152, 
  0.95, "", "", "", "", "", "", "", "", 1340., 418328., 13.463, 0.043, 1787., 
  0.058, 0.319, 3.1, "samples tested", "", "", "", "", "", "", "", "", "", 
  52.78, 3.1072945*^7, 126.719, 21.1, 3.385, 1.948, 4227.63, 12., 298.245, 
  4.97, 0.3, 7.7, 41.047, 0.9, 64.07, 0.611}, 
 {"GHA", "Africa", "Ghana", "2020-08-10", 41212., 209., 485.714, 215., 0., 
  3.429, 1326.298, 6.726, 15.631, 6.919, 0., 0.11, 0.94, "", "", "", "", "", 
  "", "", "", 1262., 419590., 13.503, 0.041, 1715., 0.055, 0.283, 3.5, 
  "samples tested", "", "", "", "", "", "", "", "", "", 52.78, 3.1072945*^7, 
  126.719, 21.1, 3.385, 1.948, 4227.63, 12., 298.245, 4.97, 0.3, 7.7, 41.047, 
  0.9, 64.07, 0.611}, {"GHA", "Africa", "Ghana", "2020-08-11", 41404., 192., 
  513.143, 215., 0., 3.429, 1332.477, 6.179, 16.514, 6.919, 0., 0.11, 0.94, 
  "", "", "", "", "", "", "", "", 1998., 421588., 13.568, 0.064, 1745., 
  0.056, 0.294, 3.4, "samples tested", "", "", "", "", "", "", "", "", "", 
  52.78, 3.1072945*^7, 126.719, 21.1, 3.385, 1.948, 4227.63, 12., 298.245, 
  4.97, 0.3, 7.7, 41.047, 0.9, 64.07, 0.611}, 
 {"GHA", "Africa", "Ghana", "2020-08-12", 41572., 168., 356.714, 223., 8., 
  3.429, 1337.884, 5.407, 11.48, 7.177, 0.257, 0.11, 0.93, "", "", "", "", 
  "", "", "", "", 1420., 423008., 13.613, 0.046, 1638., 0.053, 0.218, 4.6, 
  "samples tested", "", "", "", "", "", "", "", "", "", 52.78, 3.1072945*^7, 
  126.719, 21.1, 3.385, 1.948, 4227.63, 12., 298.245, 4.97, 0.3, 7.7, 41.047, 
  0.9, 64.07, 0.611}, {"GHA", "Africa", "Ghana", "2020-08-13", 41725., 153., 
  297.571, 223., 0., 3.429, 1342.808, 4.924, 9.577, 7.177, 0., 0.11, 0.93, 
  "", "", "", "", "", "", "", "", 1307., 424315., 13.655, 0.042, 1497., 
  0.048, 0.199, 5., "samples tested", "", "", "", "", "", "", "", "", "", 
  52.78, 3.1072945*^7, 126.719, 21.1, 3.385, 1.948, 4227.63, 12., 298.245, 
  4.97, 0.3, 7.7, 41.047, 0.9, 64.07, 0.611}, 
 {"GHA", "Africa", "Ghana", "2020-08-14", 41847., 122., 250., 223., 0., 
  2.429, 1346.734, 3.926, 8.046, 7.177, 0., 0.078, 0.92, "", "", "", "", "", 
  "", "", "", 1654., 425969., 13.709, 0.053, 1471., 0.047, 0.17, 5.9, 
  "samples tested", "", "", "", "", "", "", "", "", "", 52.78, 3.1072945*^7, 
  126.719, 21.1, 3.385, 1.948, 4227.63, 12., 298.245, 4.97, 0.3, 7.7, 41.047, 
  0.9, 64.07, 0.611}, {"GHA", "Africa", "Ghana", "2020-08-15", 42210., 363., 
  239.571, 231., 8., 3.571, 1358.416, 11.682, 7.71, 7.434, 0.257, 0.115, 
  0.92, "", "", "", "", "", "", "", "", 1152., 427121., 13.746, 0.037, 1448., 
  0.047, 0.165, 6., "samples tested", "", "", "", "", "", "", "", "", "", 
  52.78, 3.1072945*^7, 126.719, 21.1, 3.385, 1.948, 4227.63, 12., 298.245, 
  4.97, 0.3, 7.7, 41.047, 0.9, 64.07, 0.611}, 
 {"GHA", "Africa", "Ghana", "2020-08-16", 42532., 322., 218.429, 231., 0., 
  2.286, 1368.779, 10.363, 7.03, 7.434, 0., 0.074, 0.92, "", "", "", "", "", 
  "", "", "", 1574., 428695., 13.796, 0.051, 1481., 0.048, 0.147, 6.8, 
  "samples tested", "", "", "", "", "", "", "", "", "", 52.78, 3.1072945*^7, 
  126.719, 21.1, 3.385, 1.948, 4227.63, 12., 298.245, 4.97, 0.3, 7.7, 41.047, 
  0.9, 64.07, 0.611}, {"GHA", "Africa", "Ghana", "2020-08-17", 42653., 121., 
  205.857, 239., 8., 3.429, 1372.673, 3.894, 6.625, 7.692, 0.257, 0.11, 0.91, 
  "", "", "", "", "", "", "", "", 1078., 429773., 13.831, 0.035, 1455., 
  0.047, 0.141, 7.1, "samples tested", "", "", "", "", "", "", "", "", "", 
  52.78, 3.1072945*^7, 126.719, 21.1, 3.385, 1.948, 4227.63, 12., 298.245, 
  4.97, 0.3, 7.7, 41.047, 0.9, 64.07, 0.611}, 
 {"GHA", "Africa", "Ghana", "2020-08-18", 42993., 340., 227., 248., 9., 
  4.714, 1383.615, 10.942, 7.305, 7.981, 0.29, 0.152, 0.91, "", "", "", "", 
  "", "", "", "", 1499., 431272., 13.879, 0.048, 1383., 0.045, 0.164, 6.1, 
  "samples tested", "", "", "", "", "", "", "", "", "", 52.78, 3.1072945*^7, 
  126.719, 21.1, 3.385, 1.948, 4227.63, 12., 298.245, 4.97, 0.3, 7.7, 41.047, 
  0.9, 64.07, 0.611}, {"GHA", "Africa", "Ghana", "2020-08-19", 43094., 101., 
  217.429, 256., 8., 4.714, 1386.866, 3.25, 6.997, 8.239, 0.257, 0.152, 0.91, 
  "", "", "", "", "", "", "", "", 1100., 432372., 13.915, 0.035, 1338., 
  0.043, 0.163, 6.2, "samples tested", "", "", "", "", "", "", "", "", "", 
  52.78, 3.1072945*^7, 126.719, 21.1, 3.385, 1.948, 4227.63, 12., 298.245, 
  4.97, 0.3, 7.7, 41.047, 0.9, 64.07, 0.611}, 
 {"GHA", "Africa", "Ghana", "2020-08-20", 43260., 166., 219.286, 261., 5., 
  5.429, 1392.208, 5.342, 7.057, 8.4, 0.161, 0.175, 0.9, "", "", "", "", "", 
  "", "", "", 1131., 433503., 13.951, 0.036, 1313., 0.042, 0.167, 6., 
  "samples tested", "", "", "", "", "", "", "", "", "", 52.78, 3.1072945*^7, 
  126.719, 21.1, 3.385, 1.948, 4227.63, 12., 298.245, 4.97, 0.3, 7.7, 41.047, 
  0.9, 64.07, 0.611}, {"GHA", "Africa", "Ghana", "2020-08-21", 43325., 65., 
  211.143, 261., 0., 5.429, 1394.3, 2.092, 6.795, 8.4, 0., 0.175, 0.9, "", 
  "", "", "", "", "", "", "", 1606., 435109., 14.003, 0.052, 1306., 0.042, 
  0.162, 6.2, "samples tested", "", "", "", "", "", "", "", "", "", 52.78, 
  3.1072945*^7, 126.719, 21.1, 3.385, 1.948, 4227.63, 12., 298.245, 4.97, 
  0.3, 7.7, 41.047, 0.9, 64.07, 0.611}, {"GHA", "Africa", "Ghana", 
  "2020-08-22", 43325., 0., 159.286, 261., 0., 4.286, 1394.3, 0., 5.126, 8.4, 
  0., 0.138, 0.9, "", "", "", "", "", "", "", "", 1144., 436253., 14.04, 
  0.037, 1305., 0.042, 0.122, 8.2, "samples tested", "", "", "", "", "", "", 
  "", "", "", 52.78, 3.1072945*^7, 126.719, 21.1, 3.385, 1.948, 4227.63, 12., 
  298.245, 4.97, 0.3, 7.7, 41.047, 0.9, 64.07, 0.611}, 
 {"GHA", "Africa", "Ghana", "2020-08-23", 43505., 180., 139., 261., 0., 
  4.286, 1400.093, 5.793, 4.473, 8.4, 0., 0.138, 0.9, "", "", "", "", "", "", 
  "", "", 748., 437001., 14.064, 0.024, 1187., 0.038, 0.117, 8.5, 
  "samples tested", "", "", "", "", "", "", "", "", "", 52.78, 3.1072945*^7, 
  126.719, 21.1, 3.385, 1.948, 4227.63, 12., 298.245, 4.97, 0.3, 7.7, 41.047, 
  0.9, 64.07, 0.611}, {"GHA", "Africa", "Ghana", "2020-08-24", 43622., 117., 
  138.429, 263., 2., 3.429, 1403.858, 3.765, 4.455, 8.464, 0.064, 0.11, 0.9, 
  "", "", "", "", "", "", "", "", 749., 437750., 14.088, 0.024, 1140., 0.037, 
  0.121, 8.2, "samples tested", "", "", "", "", "", "", "", "", "", 52.78, 
  3.1072945*^7, 126.719, 21.1, 3.385, 1.948, 4227.63, 12., 298.245, 4.97, 
  0.3, 7.7, 41.047, 0.9, 64.07, 0.611}, {"GHA", "Africa", "Ghana", 
  "2020-08-25", 43717., 95., 103.429, 270., 7., 3.143, 1406.915, 3.057, 
  3.329, 8.689, 0.225, 0.101, 0.9, "", "", "", "", "", "", "", "", 1496., 
  439246., 14.136, 0.048, 1139., 0.037, 0.091, 11., "samples tested", "", "", 
  "", "", "", "", "", "", "", 52.78, 3.1072945*^7, 126.719, 21.1, 3.385, 
  1.948, 4227.63, 12., 298.245, 4.97, 0.3, 7.7, 41.047, 0.9, 64.07, 0.611}, 
 {"GHA", "Africa", "Ghana", "2020-08-26", 43769., 52., 96.429, 270., 0., 2., 
  1408.589, 1.673, 3.103, 8.689, 0., 0.064, 0.9, "", "", "", "", "", "", "", 
  "", 1738., 440984., 14.192, 0.056, 1230., 0.04, 0.078, 12.8, 
  "samples tested", "", "", "", "", "", "", "", "", "", 52.78, 3.1072945*^7, 
  126.719, 21.1, 3.385, 1.948, 4227.63, 12., 298.245, 4.97, 0.3, 7.7, 41.047, 
  0.9, 64.07, 0.611}, {"GHA", "Africa", "Ghana", "2020-08-27", 43841., 72., 
  83., 270., 0., 1.286, 1410.906, 2.317, 2.671, 8.689, 0., 0.041, 0.9, "", 
  "", "", "", "", "", "", "", 1201., 442185., 14.231, 0.039, 1240., 0.04, 
  0.067, 14.9, "samples tested", "", "", "", "", "", "", "", "", "", 52.78, 
  3.1072945*^7, 126.719, 21.1, 3.385, 1.948, 4227.63, 12., 298.245, 4.97, 
  0.3, 7.7, 41.047, 0.9, 64.07, 0.611}, {"GHA", "Africa", "Ghana", 
  "2020-08-28", 43949., 108., 89.143, 270., 0., 1.286, 1414.382, 3.476, 
  2.869, 8.689, 0., 0.041, 0.91, "", "", "", "", "", "", "", "", "", "", "", 
  "", 1146., 0.037, 0.078, 12.9, "samples tested", "", "", "", "", "", "", 
  "", "", "", 52.78, 3.1072945*^7, 126.719, 21.1, 3.385, 1.948, 4227.63, 12., 
  298.245, 4.97, 0.3, 7.7, 41.047, 0.9, 64.07, 0.611}, 
 {"GHA", "Africa", "Ghana", "2020-08-29", 44118., 169., 113.286, 270., 0., 
  1.286, 1419.82, 5.439, 3.646, 8.689, 0., 0.041, 0.91, "", "", "", "", "", 
  "", "", "", "", 444081., 14.292, "", 1118., 0.036, 0.101, 9.9, 
  "samples tested", "", "", "", "", "", "", "", "", "", 52.78, 3.1072945*^7, 
  126.719, 21.1, 3.385, 1.948, 4227.63, 12., 298.245, 4.97, 0.3, 7.7, 41.047, 
  0.9, 64.07, 0.611}, {"GHA", "Africa", "Ghana", "2020-08-30", 44205., 87., 
  100., 276., 6., 2.143, 1422.62, 2.8, 3.218, 8.882, 0.193, 0.069, 0.91, "", 
  "", "", "", "", "", "", "", 716., 444797., 14.315, 0.023, 1114., 0.036, 
  0.09, 11.1, "samples tested", "", "", "", "", "", "", "", "", "", 52.78, 
  3.1072945*^7, 126.719, 21.1, 3.385, 1.948, 4227.63, 12., 298.245, 4.97, 
  0.3, 7.7, 41.047, 0.9, 64.07, 0.611}, {"GHA", "Africa", "Ghana", 
  "2020-08-31", 44298., 93., 96.571, 276., 0., 1.857, 1425.613, 2.993, 3.108, 
  8.882, 0., 0.06, 0.91, "", "", "", "", "", "", "", "", 856., 445653., 
  14.342, 0.028, 1129., 0.036, 0.086, 11.7, "samples tested", "", "", "", "", 
  "", "", "", "", "", 52.78, 3.1072945*^7, 126.719, 21.1, 3.385, 1.948, 
  4227.63, 12., 298.245, 4.97, 0.3, 7.7, 41.047, 0.9, 64.07, 0.611}, 
 {"GHA", "Africa", "Ghana", "2020-09-01", 44460., 162., 106.143, 276., 0., 
  0.857, 1430.827, 5.214, 3.416, 8.882, 0., 0.028, 0.92, "", "", "", "", "", 
  "", "", "", 555., 446208., 14.36, 0.018, 995., 0.032, 0.107, 9.4, 
  "samples tested", "", "", "", "", "", "", "", "", "", 44.44, 3.1072945*^7, 
  126.719, 21.1, 3.385, 1.948, 4227.63, 12., 298.245, 4.97, 0.3, 7.7, 41.047, 
  0.9, 64.07, 0.611}, {"GHA", "Africa", "Ghana", "2020-09-02", 44658., 198., 
  127., 276., 0., 0.857, 1437.199, 6.372, 4.087, 8.882, 0., 0.028, 0.92, "", 
  "", "", "", "", "", "", "", 659., 446867., 14.381, 0.021, 840., 0.027, 
  0.151, 6.6, "samples tested", "", "", "", "", "", "", "", "", "", 44.44, 
  3.1072945*^7, 126.719, 21.1, 3.385, 1.948, 4227.63, 12., 298.245, 4.97, 
  0.3, 7.7, 41.047, 0.9, 64.07, 0.611}, {"GHA", "Africa", "Ghana", 
  "2020-09-03", 44713., 55., 124.571, 280., 4., 1.429, 1438.969, 1.77, 4.009, 
  9.011, 0.129, 0.046, 0.92, "", "", "", "", "", "", "", "", 1034., 447901., 
  14.415, 0.033, 817., 0.026, 0.152, 6.6, "samples tested", "", "", "", "", 
  "", "", "", "", "", 44.44, 3.1072945*^7, 126.719, 21.1, 3.385, 1.948, 
  4227.63, 12., 298.245, 4.97, 0.3, 7.7, 41.047, 0.9, 64.07, 0.611}, 
 {"GHA", "Africa", "Ghana", "2020-09-04", 44777., 64., 118.286, 283., 3., 
  1.857, 1441.029, 2.06, 3.807, 9.108, 0.097, 0.06, 0.92, "", "", "", "", "", 
  "", "", "", 919., 448820., 14.444, 0.03, 812., 0.026, 0.146, 6.9, 
  "samples tested", "", "", "", "", "", "", "", "", "", 44.44, 3.1072945*^7, 
  126.719, 21.1, 3.385, 1.948, 4227.63, 12., 298.245, 4.97, 0.3, 7.7, 41.047, 
  0.9, 64.07, 0.611}, {"GHA", "Africa", "Ghana", "2020-09-05", 44777., 0., 
  94.143, 283., 0., 1.857, 1441.029, 0., 3.03, 9.108, 0., 0.06, 0.92, "", "", 
  "", "", "", "", "", "", 868., 449688., 14.472, 0.028, 801., 0.026, 0.118, 
  8.5, "samples tested", "", "", "", "", "", "", "", "", "", 44.44, 
  3.1072945*^7, 126.719, 21.1, 3.385, 1.948, 4227.63, 12., 298.245, 4.97, 
  0.3, 7.7, 41.047, 0.9, 64.07, 0.611}, {"GHA", "Africa", "Ghana", 
  "2020-09-06", 44777., 0., 81.714, 283., 0., 1., 1441.029, 0., 2.63, 9.108, 
  0., 0.032, 0.93, "", "", "", "", "", "", "", "", 1184., 450872., 14.51, 
  0.038, 868., 0.028, 0.094, 10.6, "samples tested", "", "", "", "", "", "", 
  "", "", "", 44.44, 3.1072945*^7, 126.719, 21.1, 3.385, 1.948, 4227.63, 12., 
  298.245, 4.97, 0.3, 7.7, 41.047, 0.9, 64.07, 0.611}, 
 {"GHA", "Africa", "Ghana", "2020-09-07", 44869., 92., 81.571, 283., 0., 1., 
  1443.989, 2.961, 2.625, 9.108, 0., 0.032, 0.93, "", "", "", "", "", "", "", 
  "", 718., 451590., 14.533, 0.023, 848., 0.027, 0.096, 10.4, 
  "samples tested", "", "", "", "", "", "", "", "", "", 44.44, 3.1072945*^7, 
  126.719, 21.1, 3.385, 1.948, 4227.63, 12., 298.245, 4.97, 0.3, 7.7, 41.047, 
  0.9, 64.07, 0.611}, {"GHA", "Africa", "Ghana", "2020-09-08", 45012., 143., 
  78.857, 283., 0., 1., 1448.591, 4.602, 2.538, 9.108, 0., 0.032, 0.94, "", 
  "", "", "", "", "", "", "", 594., 452184., 14.552, 0.019, 854., 0.027, 
  0.092, 10.8, "samples tested", "", "", "", "", "", "", "", "", "", 44.44, 
  3.1072945*^7, 126.719, 21.1, 3.385, 1.948, 4227.63, 12., 298.245, 4.97, 
  0.3, 7.7, 41.047, 0.9, 64.07, 0.611}, {"GHA", "Africa", "Ghana", 
  "2020-09-09", 45313., 301., 93.571, 283., 0., 1., 1458.278, 9.687, 3.011, 
  9.108, 0., 0.032, 0.94, "", "", "", "", "", "", "", "", 1066., 453250., 
  14.587, 0.034, 912., 0.029, 0.103, 9.7, "samples tested", "", "", "", "", 
  "", "", "", "", "", 44.44, 3.1072945*^7, 126.719, 21.1, 3.385, 1.948, 
  4227.63, 12., 298.245, 4.97, 0.3, 7.7, 41.047, 0.9, 64.07, 0.611}, 
 {"GHA", "Africa", "Ghana", "2020-09-10", 45313., 0., 85.714, 283., 0., 
  0.429, 1458.278, 0., 2.758, 9.108, 0., 0.014, 0.94, "", "", "", "", "", "", 
  "", "", 852., 454102., 14.614, 0.027, 886., 0.029, 0.097, 10.3, 
  "samples tested", "", "", "", "", "", "", "", "", "", 44.44, 3.1072945*^7, 
  126.719, 21.1, 3.385, 1.948, 4227.63, 12., 298.245, 4.97, 0.3, 7.7, 41.047, 
  0.9, 64.07, 0.611}, {"GHA", "Africa", "Ghana", "2020-09-11", 45388., 75., 
  87.286, 285., 2., 0.286, 1460.692, 2.414, 2.809, 9.172, 0.064, 0.009, 0.94, 
  "", "", "", "", "", "", "", "", 810., 454912., 14.64, 0.026, 870., 0.028, 
  0.1, 10., "samples tested", "", "", "", "", "", "", "", "", "", 44.44, 
  3.1072945*^7, 126.719, 21.1, 3.385, 1.948, 4227.63, 12., 298.245, 4.97, 
  0.3, 7.7, 41.047, 0.9, 64.07, 0.611}, {"GHA", "Africa", "Ghana", 
  "2020-09-12", 45434., 46., 93.857, 286., 1., 0.429, 1462.172, 1.48, 3.021, 
  9.204, 0.032, 0.014, 0.94, "", "", "", "", "", "", "", "", 1137., 456049., 
  14.677, 0.037, 909., 0.029, 0.103, 9.7, "samples tested", "", "", "", "", 
  "", "", "", "", "", 44.44, 3.1072945*^7, 126.719, 21.1, 3.385, 1.948, 
  4227.63, 12., 298.245, 4.97, 0.3, 7.7, 41.047, 0.9, 64.07, 0.611}, 
 {"GHA", "Africa", "Ghana", "2020-09-13", 45434., 0., 93.857, 286., 0., 
  0.429, 1462.172, 0., 3.021, 9.204, 0., 0.014, 0.95, "", "", "", "", "", "", 
  "", "", 1043., 457092., 14.71, 0.034, 889., 0.029, 0.106, 9.5, 
  "samples tested", "", "", "", "", "", "", "", "", "", 44.44, 3.1072945*^7, 
  126.719, 21.1, 3.385, 1.948, 4227.63, 12., 298.245, 4.97, 0.3, 7.7, 41.047, 
  0.9, 64.07, 0.611}, {"GHA", "Africa", "Ghana", "2020-09-14", 45601., 167., 
  104.571, 294., 8., 1.571, 1467.547, 5.374, 3.365, 9.462, 0.257, 0.051, 
  0.95, "", "", "", "", "", "", "", "", 7328., 464420., 14.946, 0.236, 1833., 
  0.059, 0.057, 17.5, "samples tested", "", "", "", "", "", "", "", "", "", 
  44.44, 3.1072945*^7, 126.719, 21.1, 3.385, 1.948, 4227.63, 12., 298.245, 
  4.97, 0.3, 7.7, 41.047, 0.9, 64.07, 0.611}, 
 {"GHA", "Africa", "Ghana", "2020-09-15", 45655., 54., 91.857, 294., 0., 
  1.571, 1469.285, 1.738, 2.956, 9.462, 0., 0.051, 0.95, "", "", "", "", "", 
  "", "", "", 2425., 466845., 15.024, 0.078, 2094., 0.067, 0.044, 22.8, 
  "samples tested", "", "", "", "", "", "", "", "", "", 44.44, 3.1072945*^7, 
  126.719, 21.1, 3.385, 1.948, 4227.63, 12., 298.245, 4.97, 0.3, 7.7, 41.047, 
  0.9, 64.07, 0.611}, {"GHA", "Africa", "Ghana", "2020-09-16", 45655., 0., 
  48.857, 294., 0., 1.571, 1469.285, 0., 1.572, 9.462, 0., 0.051, 0.96, "", 
  "", "", "", "", "", "", "", 583., 467428., 15.043, 0.019, 2025., 0.065, 
  0.024, 41.4, "samples tested", "", "", "", "", "", "", "", "", "", 44.44, 
  3.1072945*^7, 126.719, 21.1, 3.385, 1.948, 4227.63, 12., 298.245, 4.97, 
  0.3, 7.7, 41.047, 0.9, 64.07, 0.611}, {"GHA", "Africa", "Ghana", 
  "2020-09-17", 45714., 59., 57.286, 294., 0., 1.571, 1471.183, 1.899, 1.844, 
  9.462, 0., 0.051, 0.96, "", "", "", "", "", "", "", "", 1748., 469176., 
  15.099, 0.056, 2153., 0.069, 0.027, 37.6, "samples tested", "", "", "", "", 
  "", "", "", "", "", 44.44, 3.1072945*^7, 126.719, 21.1, 3.385, 1.948, 
  4227.63, 12., 298.245, 4.97, 0.3, 7.7, 41.047, 0.9, 64.07, 0.611}, 
 {"GHA", "Africa", "Ghana", "2020-09-18", 45760., 46., 53.143, 295., 1., 
  1.429, 1472.664, 1.48, 1.71, 9.494, 0.032, 0.046, 0.96, "", "", "", "", "", 
  "", "", "", 1554., 470730., 15.149, 0.05, 2260., 0.073, 0.024, 42.5, 
  "samples tested", "", "", "", "", "", "", "", "", "", 44.44, 3.1072945*^7, 
  126.719, 21.1, 3.385, 1.948, 4227.63, 12., 298.245, 4.97, 0.3, 7.7, 41.047, 
  0.9, 64.07, 0.611}, {"GHA", "Africa", "Ghana", "2020-09-19", 45877., 117., 
  63.286, 297., 2., 1.571, 1476.429, 3.765, 2.037, 9.558, 0.064, 0.051, 0.97, 
  "", "", "", "", "", "", "", "", 1559., 472289., 15.199, 0.05, 2320., 0.075, 
  0.027, 36.7, "samples tested", "", "", "", "", "", "", "", "", "", 44.44, 
  3.1072945*^7, 126.719, 21.1, 3.385, 1.948, 4227.63, 12., 298.245, 4.97, 
  0.3, 7.7, 41.047, 0.9, 64.07, 0.611}, {"GHA", "Africa", "Ghana", 
  "2020-09-20", 46004., 127., 81.429, 297., 0., 1.571, 1480.516, 4.087, 
  2.621, 9.558, 0., 0.051, 0.97, "", "", "", "", "", "", "", "", 1831., 
  474120., 15.258, 0.059, 2433., 0.078, 0.033, 29.9, "samples tested", "", 
  "", "", "", "", "", "", "", "", 44.44, 3.1072945*^7, 126.719, 21.1, 3.385, 
  1.948, 4227.63, 12., 298.245, 4.97, 0.3, 7.7, 41.047, 0.9, 64.07, 0.611}, 
 {"GHA", "Africa", "Ghana", "2020-09-21", 46062., 58., 65.857, 297., 0., 
  0.429, 1482.383, 1.867, 2.119, 9.558, 0., 0.014, 0.97, "", "", "", "", "", 
  "", "", "", 1537., 475657., 15.308, 0.049, 1605., 0.052, 0.041, 24.4, 
  "samples tested", "", "", "", "", "", "", "", "", "", 44.44, 3.1072945*^7, 
  126.719, 21.1, 3.385, 1.948, 4227.63, 12., 298.245, 4.97, 0.3, 7.7, 41.047, 
  0.9, 64.07, 0.611}, {"GHA", "Africa", "Ghana", "2020-09-22", 46062., 0., 
  58.143, 297., 0., 0.429, 1482.383, 0., 1.871, 9.558, 0., 0.014, 0.98, "", 
  "", "", "", "", "", "", "", 955., 476612., 15.338, 0.031, 1395., 0.045, 
  0.042, 24., "samples tested", "", "", "", "", "", "", "", "", "", 44.44, 
  3.1072945*^7, 126.719, 21.1, 3.385, 1.948, 4227.63, 12., 298.245, 4.97, 
  0.3, 7.7, 41.047, 0.9, 64.07, 0.611}, {"GHA", "Africa", "Ghana", 
  "2020-09-23", 46153., 91., 71.143, 299., 2., 0.714, 1485.311, 2.929, 2.29, 
  9.623, 0.064, 0.023, 0.98, "", "", "", "", "", "", "", "", 580., 477192., 
  15.357, 0.019, 1395., 0.045, 0.051, 19.6, "samples tested", "", "", "", "", 
  "", "", "", "", "", 44.44, 3.1072945*^7, 126.719, 21.1, 3.385, 1.948, 
  4227.63, 12., 298.245, 4.97, 0.3, 7.7, 41.047, 0.9, 64.07, 0.611}, 
 {"GHA", "Africa", "Ghana", "2020-09-24", 46222., 69., 72.571, 299., 0., 
  0.714, 1487.532, 2.221, 2.336, 9.623, 0., 0.023, 0.99, "", "", "", "", "", 
  "", "", "", 1912., 479104., 15.419, 0.062, 1418., 0.046, 0.051, 19.5, 
  "samples tested", "", "", "", "", "", "", "", "", "", 44.44, 3.1072945*^7, 
  126.719, 21.1, 3.385, 1.948, 4227.63, 12., 298.245, 4.97, 0.3, 7.7, 41.047, 
  0.9, 64.07, 0.611}, {"GHA", "Africa", "Ghana", "2020-09-25", 46222., 0., 
  66., 299., 0., 0.571, 1487.532, 0., 2.124, 9.623, 0., 0.018, 0.99, "", "", 
  "", "", "", "", "", "", 827., 479931., 15.445, 0.027, 1314., 0.042, 0.05, 
  19.9, "samples tested", "", "", "", "", "", "", "", "", "", 44.44, 
  3.1072945*^7, 126.719, 21.1, 3.385, 1.948, 4227.63, 12., 298.245, 4.97, 
  0.3, 7.7, 41.047, 0.9, 64.07, 0.611}, {"GHA", "Africa", "Ghana", 
  "2020-09-26", 46222., 0., 49.286, 299., 0., 0.286, 1487.532, 0., 1.586, 
  9.623, 0., 0.009, 0.99, "", "", "", "", "", "", "", "", 784., 480715., 
  15.471, 0.025, 1204., 0.039, 0.041, 24.4, "samples tested", "", "", "", "", 
  "", "", "", "", "", 44.44, 3.1072945*^7, 126.719, 21.1, 3.385, 1.948, 
  4227.63, 12., 298.245, 4.97, 0.3, 7.7, 41.047, 0.9, 64.07, 0.611}, 
 {"GHA", "Africa", "Ghana", "2020-09-27", 46387., 165., 54.714, 299., 0., 
  0.286, 1492.842, 5.31, 1.761, 9.623, 0., 0.009, 1., "", "", "", "", "", "", 
  "", "", 2825., 483540., 15.561, 0.091, 1346., 0.043, 0.041, 24.6, 
  "samples tested", "", "", "", "", "", "", "", "", "", 44.44, 3.1072945*^7, 
  126.719, 21.1, 3.385, 1.948, 4227.63, 12., 298.245, 4.97, 0.3, 7.7, 41.047, 
  0.9, 64.07, 0.611}, {"GHA", "Africa", "Ghana", "2020-09-28", 46444., 57., 
  54.571, 299., 0., 0.286, 1494.676, 1.834, 1.756, 9.623, 0., 0.009, 1., "", 
  "", "", "", "", "", "", "", 770., 484310., 15.586, 0.025, 1236., 0.04, 
  0.044, 22.6, "samples tested", "", "", "", "", "", "", "", "", "", 44.44, 
  3.1072945*^7, 126.719, 21.1, 3.385, 1.948, 4227.63, 12., 298.245, 4.97, 
  0.3, 7.7, 41.047, 0.9, 64.07, 0.611}, {"GHA", "Africa", "Ghana", 
  "2020-09-29", 46482., 38., 60., 301., 2., 0.571, 1495.899, 1.223, 1.931, 
  9.687, 0.064, 0.018, 1.01, "", "", "", "", "", "", "", "", 2010., 486320., 
  15.651, 0.065, 1387., 0.045, 0.043, 23.1, "samples tested", "", "", "", "", 
  "", "", "", "", "", 44.44, 3.1072945*^7, 126.719, 21.1, 3.385, 1.948, 
  4227.63, 12., 298.245, 4.97, 0.3, 7.7, 41.047, 0.9, 64.07, 0.611}, 
 {"GHA", "Africa", "Ghana", "2020-09-30", 46626., 144., 67.571, 301., 0., 
  0.286, 1500.534, 4.634, 2.175, 9.687, 0., 0.009, 1.01, "", "", "", "", "", 
  "", "", "", 1352., 487672., 15.694, 0.044, 1497., 0.048, 0.045, 22.2, 
  "samples tested", "", "", "", "", "", "", "", "", "", 44.44, 3.1072945*^7, 
  126.719, 21.1, 3.385, 1.948, 4227.63, 12., 298.245, 4.97, 0.3, 7.7, 41.047, 
  0.9, 64.07, 0.611}, {"GHA", "Africa", "Ghana", "2020-10-01", 46656., 30., 
  62., 301., 0., 0.286, 1501.499, 0.965, 1.995, 9.687, 0., 0.009, 1.01, "", 
  "", "", "", "", "", "", "", 755., 488427., 15.719, 0.024, 1332., 0.043, 
  0.047, 21.5, "samples tested", "", "", "", "", "", "", "", "", "", 44.44, 
  3.1072945*^7, 126.719, 21.1, 3.385, 1.948, 4227.63, 12., 298.245, 4.97, 
  0.3, 7.7, 41.047, 0.9, 64.07, 0.611}, {"GHA", "Africa", "Ghana", 
  "2020-10-02", 46694., 38., 67.429, 301., 0., 0.286, 1502.722, 1.223, 2.17, 
  9.687, 0., 0.009, 1.02, "", "", "", "", "", "", "", "", "", "", "", "", 
  1524., 0.049, 0.044, 22.6, "samples tested", "", "", "", "", "", "", "", 
  "", "", 44.44, 3.1072945*^7, 126.719, 21.1, 3.385, 1.948, 4227.63, 12., 
  298.245, 4.97, 0.3, 7.7, 41.047, 0.9, 64.07, 0.611}, 
 {"GHA", "Africa", "Ghana", "2020-10-03", 46803., 109., 83., 303., 2., 0.571, 
  1506.23, 3.508, 2.671, 9.751, 0.064, 0.018, 1.02, "", "", "", "", "", "", 
  "", "", "", 492768., 15.858, "", 1722., 0.055, 0.048, 20.7, 
  "samples tested", "", "", "", "", "", "", "", "", "", 44.44, 3.1072945*^7, 
  126.719, 21.1, 3.385, 1.948, 4227.63, 12., 298.245, 4.97, 0.3, 7.7, 41.047, 
  0.9, 64.07, 0.611}, {"GHA", "Africa", "Ghana", "2020-10-04", 46829., 26., 
  63.143, 303., 0., 0.571, 1507.067, 0.837, 2.032, 9.751, 0., 0.018, 1.02, 
  "", "", "", "", "", "", "", "", 741., 493509., 15.882, 0.024, 1424., 0.046, 
  0.044, 22.6, "samples tested", "", "", "", "", "", "", "", "", "", 44.44, 
  3.1072945*^7, 126.719, 21.1, 3.385, 1.948, 4227.63, 12., 298.245, 4.97, 
  0.3, 7.7, 41.047, 0.9, 64.07, 0.611}, {"GHA", "Africa", "Ghana", 
  "2020-10-05", 46829., 0., 55., 303., 0., 0.571, 1507.067, 0., 1.77, 9.751, 
  0., 0.018, 1.03, "", "", "", "", "", "", "", "", 2116., 495625., 15.95, 
  0.068, 1616., 0.052, 0.034, 29.4, "samples tested", "", "", "", "", "", "", 
  "", "", "", 44.44, 3.1072945*^7, 126.719, 21.1, 3.385, 1.948, 4227.63, 12., 
  298.245, 4.97, 0.3, 7.7, 41.047, 0.9, 64.07, 0.611}, 
 {"GHA", "Africa", "Ghana", "2020-10-06", 46829., 0., 49.571, 303., 0., 
  0.286, 1507.067, 0., 1.595, 9.751, 0., 0.009, 1.03, "", "", "", "", "", "", 
  "", "", 800., 496425., 15.976, 0.026, 1444., 0.046, 0.034, 29.1, 
  "samples tested", "", "", "", "", "", "", "", "", "", 44.44, 3.1072945*^7, 
  126.719, 21.1, 3.385, 1.948, 4227.63, 12., 298.245, 4.97, 0.3, 7.7, 41.047, 
  0.9, 64.07, 0.611}, {"GHA", "Africa", "Ghana", "2020-10-07", 46829., 0., 
  29., 303., 0., 0.286, 1507.067, 0., 0.933, 9.751, 0., 0.009, 1.04, "", "", 
  "", "", "", "", "", "", 1357., 497782., 16.02, 0.044, 1444., 0.046, 0.02, 
  49.8, "samples tested", "", "", "", "", "", "", "", "", "", 44.44, 
  3.1072945*^7, 126.719, 21.1, 3.385, 1.948, 4227.63, 12., 298.245, 4.97, 
  0.3, 7.7, 41.047, 0.9, 64.07, 0.611}, {"GHA", "Africa", "Ghana", 
  "2020-10-08", 46947., 118., 41.571, 306., 3., 0.714, 1510.864, 3.798, 
  1.338, 9.848, 0.097, 0.023, 1.05, "", "", "", "", "", "", "", "", 1108., 
  498890., 16.055, 0.036, 1495., 0.048, 0.028, 36., "samples tested", "", "", 
  "", "", "", "", "", "", "", 44.44, 3.1072945*^7, 126.719, 21.1, 3.385, 
  1.948, 4227.63, 12., 298.245, 4.97, 0.3, 7.7, 41.047, 0.9, 64.07, 0.611}, 
 {"GHA", "Africa", "Ghana", "2020-10-09", 46987., 40., 41.857, 306., 0., 
  0.714, 1512.151, 1.287, 1.347, 9.848, 0., 0.023, 1.05, "", "", "", "", "", 
  "", "", "", 1461., 500351., 16.102, 0.047, 1393., 0.045, 0.03, 33.3, 
  "samples tested", "", "", "", "", "", "", "", "", "", 44.44, 3.1072945*^7, 
  126.719, 21.1, 3.385, 1.948, 4227.63, 12., 298.245, 4.97, 0.3, 7.7, 41.047, 
  0.9, 64.07, 0.611}, {"GHA", "Africa", "Ghana", "2020-10-10", 47005., 18., 
  28.857, 306., 0., 0.429, 1512.731, 0.579, 0.929, 9.848, 0., 0.014, 1.06, 
  "", "", "", "", "", "", "", "", 2315., 502666., 16.177, 0.075, 1414., 
  0.046, 0.02, 49., "samples tested", "", "", "", "", "", "", "", "", "", 
  44.44, 3.1072945*^7, 126.719, 21.1, 3.385, 1.948, 4227.63, 12., 298.245, 
  4.97, 0.3, 7.7, 41.047, 0.9, 64.07, 0.611}, 
 {"GHA", "Africa", "Ghana", "2020-10-11", 47005., 0., 25.143, 306., 0., 
  0.429, 1512.731, 0., 0.809, 9.848, 0., 0.014, 1.06, "", "", "", "", "", "", 
  "", "", 431., 503097., 16.191, 0.014, 1370., 0.044, 0.018, 54.5, 
  "samples tested", "", "", "", "", "", "", "", "", "", 44.44, 3.1072945*^7, 
  126.719, 21.1, 3.385, 1.948, 4227.63, 12., 298.245, 4.97, 0.3, 7.7, 41.047, 
  0.9, 64.07, 0.611}, {"GHA", "Africa", "Ghana", "2020-10-12", 47030., 25., 
  28.714, 308., 2., 0.714, 1513.535, 0.805, 0.924, 9.912, 0.064, 0.023, 1.07, 
  "", "", "", "", "", "", "", "", 427., 503524., 16.205, 0.014, 1128., 0.036, 
  0.025, 39.3, "samples tested", "", "", "", "", "", "", "", "", "", 44.44, 
  3.1072945*^7, 126.719, 21.1, 3.385, 1.948, 4227.63, 12., 298.245, 4.97, 
  0.3, 7.7, 41.047, 0.9, 64.07, 0.611}, {"GHA", "Africa", "Ghana", 
  "2020-10-13", 47126., 96., 42.429, 310., 2., 1., 1516.625, 3.09, 1.365, 
  9.977, 0.064, 0.032, 1.08, "", "", "", "", "", "", "", "", 1034., 504558., 
  16.238, 0.033, 1162., 0.037, 0.037, 27.4, "samples tested", "", "", "", "", 
  "", "", "", "", "", 44.44, 3.1072945*^7, 126.719, 21.1, 3.385, 1.948, 
  4227.63, 12., 298.245, 4.97, 0.3, 7.7, 41.047, 0.9, 64.07, 0.611}, 
 {"GHA", "Africa", "Ghana", "2020-10-14", 47126., 0., 42.429, 310., 0., 1., 
  1516.625, 0., 1.365, 9.977, 0., 0.032, 1.09, "", "", "", "", "", "", "", 
  "", 2048., 506606., 16.304, 0.066, 1261., 0.041, 0.034, 29.7, 
  "samples tested", "", "", "", "", "", "", "", "", "", 44.44, 3.1072945*^7, 
  126.719, 21.1, 3.385, 1.948, 4227.63, 12., 298.245, 4.97, 0.3, 7.7, 41.047, 
  0.9, 64.07, 0.611}, {"GHA", "Africa", "Ghana", "2020-10-15", 47173., 47., 
  32.286, 310., 0., 0.571, 1518.137, 1.513, 1.039, 9.977, 0., 0.018, 1.09, 
  "", "", "", "", "", "", "", "", 1475., 508081., 16.351, 0.047, 1313., 
  0.042, 0.025, 40.7, "samples tested", "", "", "", "", "", "", "", "", "", 
  44.44, 3.1072945*^7, 126.719, 21.1, 3.385, 1.948, 4227.63, 12., 298.245, 
  4.97, 0.3, 7.7, 41.047, 0.9, 64.07, 0.611}, 
 {"GHA", "Africa", "Ghana", "2020-10-16", 47173., 0., 26.571, 310., 0., 
  0.571, 1518.137, 0., 0.855, 9.977, 0., 0.018, 1.1, "", "", "", "", "", "", 
  "", "", 1993., 510074., 16.415, 0.064, 1389., 0.045, 0.019, 52.3, 
  "samples tested", "", "", "", "", "", "", "", "", "", 44.44, 3.1072945*^7, 
  126.719, 21.1, 3.385, 1.948, 4227.63, 12., 298.245, 4.97, 0.3, 7.7, 41.047, 
  0.9, 64.07, 0.611}, {"GHA", "Africa", "Ghana", "2020-10-17", 47232., 59., 
  32.429, 310., 0., 0.571, 1520.036, 1.899, 1.044, 9.977, 0., 0.018, 1.11, 
  "", "", "", "", "", "", "", "", 2449., 512523., 16.494, 0.079, 1408., 
  0.045, 0.023, 43.4, "samples tested", "", "", "", "", "", "", "", "", "", 
  44.44, 3.1072945*^7, 126.719, 21.1, 3.385, 1.948, 4227.63, 12., 298.245, 
  4.97, 0.3, 7.7, 41.047, 0.9, 64.07, 0.611}, 
 {"GHA", "Africa", "Ghana", "2020-10-18", 47310., 78., 43.571, 310., 0., 
  0.571, 1522.546, 2.51, 1.402, 9.977, 0., 0.018, 1.12, "", "", "", "", "", 
  "", "", "", 1899., 514422., 16.555, 0.061, 1618., 0.052, 0.027, 37.1, 
  "samples tested", "", "", "", "", "", "", "", "", "", 44.44, 3.1072945*^7, 
  126.719, 21.1, 3.385, 1.948, 4227.63, 12., 298.245, 4.97, 0.3, 7.7, 41.047, 
  0.9, 64.07, 0.611}, {"GHA", "Africa", "Ghana", "2020-10-19", 47372., 62., 
  48.857, 310., 0., 0.286, 1524.542, 1.995, 1.572, 9.977, 0., 0.009, 1.13, 
  "", "", "", "", "", "", "", "", 1468., 515890., 16.603, 0.047, 1767., 
  0.057, 0.028, 36.2, "samples tested", "", "", "", "", "", "", "", "", "", 
  44.44, 3.1072945*^7, 126.719, 21.1, 3.385, 1.948, 4227.63, 12., 298.245, 
  4.97, 0.3, 7.7, 41.047, 0.9, 64.07, 0.611}, 
 {"GHA", "Africa", "Ghana", "2020-10-20", 47461., 89., 47.857, 312., 2., 
  0.286, 1527.406, 2.864, 1.54, 10.041, 0.064, 0.009, 1.13, "", "", "", "", 
  "", "", "", "", 1374., 517264., 16.647, 0.044, 1815., 0.058, 0.026, 37.9, 
  "samples tested", "", "", "", "", "", "", "", "", "", 44.44, 3.1072945*^7, 
  126.719, 21.1, 3.385, 1.948, 4227.63, 12., 298.245, 4.97, 0.3, 7.7, 41.047, 
  0.9, 64.07, 0.611}, {"GHA", "Africa", "Ghana", "2020-10-21", 47461., 0., 
  47.857, 312., 0., 0.286, 1527.406, 0., 1.54, 10.041, 0., 0.009, 1.14, "", 
  "", "", "", "", "", "", "", 1521., 518785., 16.696, 0.049, 1740., 0.056, 
  0.028, 36.4, "samples tested", "", "", "", "", "", "", "", "", "", 44.44, 
  3.1072945*^7, 126.719, 21.1, 3.385, 1.948, 4227.63, 12., 298.245, 4.97, 
  0.3, 7.7, 41.047, 0.9, 64.07, 0.611}, {"GHA", "Africa", "Ghana", 
  "2020-10-22", 47538., 77., 52.143, 312., 0., 0.286, 1529.884, 2.478, 1.678, 
  10.041, 0., 0.009, 1.15, "", "", "", "", "", "", "", "", 2050., 520835., 
  16.762, 0.066, 1822., 0.059, 0.029, 34.9, "samples tested", "", "", "", "", 
  "", "", "", "", "", 44.44, 3.1072945*^7, 126.719, 21.1, 3.385, 1.948, 
  4227.63, 12., 298.245, 4.97, 0.3, 7.7, 41.047, 0.9, 64.07, 0.611}, 
 {"GHA", "Africa", "Ghana", "2020-10-23", 47601., 63., 61.143, 314., 2., 
  0.571, 1531.911, 2.027, 1.968, 10.105, 0.064, 0.018, 1.15, "", "", "", "", 
  "", "", "", "", 1450., 522285., 16.808, 0.047, 1744., 0.056, 0.035, 28.5, 
  "samples tested", "", "", "", "", "", "", "", "", "", 44.44, 3.1072945*^7, 
  126.719, 21.1, 3.385, 1.948, 4227.63, 12., 298.245, 4.97, 0.3, 7.7, 41.047, 
  0.9, 64.07, 0.611}, {"GHA", "Africa", "Ghana", "2020-10-24", 47690., 89., 
  65.429, 316., 2., 0.857, 1534.776, 2.864, 2.106, 10.17, 0.064, 0.028, 1.16, 
  "", "", "", "", "", "", "", "", "", "", "", "", 1619., 0.052, 0.04, 24.7, 
  "samples tested", "", "", "", "", "", "", "", "", "", 44.44, 3.1072945*^7, 
  126.719, 21.1, 3.385, 1.948, 4227.63, 12., 298.245, 4.97, 0.3, 7.7, 41.047, 
  0.9, 64.07, 0.611}, {"GHA", "Africa", "Ghana", "2020-10-25", 47690., 0., 
  54.286, 316., 0., 0.857, 1534.776, 0., 1.747, 10.17, 0., 0.028, 1.16, "", 
  "", "", "", "", "", "", "", "", 525428., 16.91, "", 1572., 0.051, 0.035, 
  29., "samples tested", "", "", "", "", "", "", "", "", "", 44.44, 
  3.1072945*^7, 126.719, 21.1, 3.385, 1.948, 4227.63, 12., 298.245, 4.97, 
  0.3, 7.7, 41.047, 0.9, 64.07, 0.611}, {"GHA", "Africa", "Ghana", 
  "2020-10-26", 47775., 85., 57.571, 316., 0., 0.857, 1537.511, 2.735, 1.853, 
  10.17, 0., 0.028, 1.17, "", "", "", "", "", "", "", "", 3953., 529381., 
  17.037, 0.127, 1927., 0.062, 0.03, 33.5, "samples tested", "", "", "", "", 
  "", "", "", "", "", 44.44, 3.1072945*^7, 126.719, 21.1, 3.385, 1.948, 
  4227.63, 12., 298.245, 4.97, 0.3, 7.7, 41.047, 0.9, 64.07, 0.611}, 
 {"GHA", "Africa", "Ghana", "2020-10-27", 47775., 0., 44.857, 316., 0., 
  0.571, 1537.511, 0., 1.444, 10.17, 0., 0.018, 1.18, "", "", "", "", "", "", 
  "", "", 1040., 530421., 17.07, 0.033, 1880., 0.061, 0.024, 41.9, 
  "samples tested", "", "", "", "", "", "", "", "", "", 44.44, 3.1072945*^7, 
  126.719, 21.1, 3.385, 1.948, 4227.63, 12., 298.245, 4.97, 0.3, 7.7, 41.047, 
  0.9, 64.07, 0.611}, {"GHA", "Africa", "Ghana", "2020-10-28", 47775., 0., 
  44.857, 316., 0., 0.571, 1537.511, 0., 1.444, 10.17, 0., 0.018, 1.19, "", 
  "", "", "", "", "", "", "", 1776., 532197., 17.127, 0.057, 1916., 0.062, 
  0.023, 42.7, "samples tested", "", "", "", "", "", "", "", "", "", 44.44, 
  3.1072945*^7, 126.719, 21.1, 3.385, 1.948, 4227.63, 12., 298.245, 4.97, 
  0.3, 7.7, 41.047, 0.9, 64.07, 0.611}, {"GHA", "Africa", "Ghana", 
  "2020-10-29", 48055., 280., 73.857, 320., 4., 1.143, 1546.522, 9.011, 
  2.377, 10.298, 0.129, 0.037, 1.19, "", "", "", "", "", "", "", "", 2167., 
  534364., 17.197, 0.07, 1933., 0.062, 0.038, 26.2, "samples tested", "", "", 
  "", "", "", "", "", "", "", 44.44, 3.1072945*^7, 126.719, 21.1, 3.385, 
  1.948, 4227.63, 12., 298.245, 4.97, 0.3, 7.7, 41.047, 0.9, 64.07, 0.611}, 
 {"GHA", "Africa", "Ghana", "2020-10-30", 48055., 0., 64.857, 320., 0., 
  0.857, 1546.522, 0., 2.087, 10.298, 0., 0.028, 1.2, "", "", "", "", "", "", 
  "", "", "", "", "", "", 2055., 0.066, 0.032, 31.7, "samples tested", "", 
  "", "", "", "", "", "", "", "", 38.89, 3.1072945*^7, 126.719, 21.1, 3.385, 
  1.948, 4227.63, 12., 298.245, 4.97, 0.3, 7.7, 41.047, 0.9, 64.07, 0.611}, 
 {"GHA", "Africa", "Ghana", "2020-10-31", 48055., 0., 52.143, 320., 0., 
  0.571, 1546.522, 0., 1.678, 10.298, 0., 0.018, 1.2, "", "", "", "", "", "", 
  "", "", "", 538972., 17.345, "", 2159., 0.069, 0.024, 41.4, 
  "samples tested", "", "", "", "", "", "", "", "", "", 38.89, 3.1072945*^7, 
  126.719, 21.1, 3.385, 1.948, 4227.63, 12., 298.245, 4.97, 0.3, 7.7, 41.047, 
  0.9, 64.07, 0.611}, {"GHA", "Africa", "Ghana", "2020-11-01", 48124., 69., 
  62., 320., 0., 0.571, 1548.743, 2.221, 1.995, 10.298, 0., 0.018, 1.21, "", 
  "", "", "", "", "", "", "", 2181., 541153., 17.416, 0.07, 2246., 0.072, 
  0.028, 36.2, "samples tested", "", "", "", "", "", "", "", "", "", 38.89, 
  3.1072945*^7, 126.719, 21.1, 3.385, 1.948, 4227.63, 12., 298.245, 4.97, 
  0.3, 7.7, 41.047, 0.9, 64.07, 0.611}, {"GHA", "Africa", "Ghana", 
  "2020-11-02", 48200., 76., 60.714, 320., 0., 0.571, 1551.189, 2.446, 1.954, 
  10.298, 0., 0.018, 1.21, "", "", "", "", "", "", "", "", 2163., 543316., 
  17.485, 0.07, 1991., 0.064, 0.03, 32.8, "samples tested", "", "", "", "", 
  "", "", "", "", "", 38.89, 3.1072945*^7, 126.719, 21.1, 3.385, 1.948, 
  4227.63, 12., 298.245, 4.97, 0.3, 7.7, 41.047, 0.9, 64.07, 0.611}, 
 {"GHA", "Africa", "Ghana", "2020-11-03", 48200., 0., 60.714, 320., 0., 
  0.571, 1551.189, 0., 1.954, 10.298, 0., 0.018, 1.22, "", "", "", "", "", 
  "", "", "", 993., 544309., 17.517, 0.032, 1984., 0.064, 0.031, 32.7, 
  "samples tested", "", "", "", "", "", "", "", "", "", 38.89, 3.1072945*^7, 
  126.719, 21.1, 3.385, 1.948, 4227.63, 12., 298.245, 4.97, 0.3, 7.7, 41.047, 
  0.9, 64.07, 0.611}, {"GHA", "Africa", "Ghana", "2020-11-04", 48643., 443., 
  124., 320., 0., 0.571, 1565.445, 14.257, 3.991, 10.298, 0., 0.018, 1.22, 
  "", "", "", "", "", "", "", "", 917., 545226., 17.547, 0.03, 1861., 0.06, 
  0.067, 15., "samples tested", "", "", "", "", "", "", "", "", "", 38.89, 
  3.1072945*^7, 126.719, 21.1, 3.385, 1.948, 4227.63, 12., 298.245, 4.97, 
  0.3, 7.7, 41.047, 0.9, 64.07, 0.611}, {"GHA", "Africa", "Ghana", 
  "2020-11-05", 48788., 145., 104.714, 320., 0., 0., 1570.112, 4.666, 3.37, 
  10.298, 0., 0., 1.22, "", "", "", "", "", "", "", "", 4023., 549249., 
  17.676, 0.129, 2126., 0.068, 0.049, 20.3, "samples tested", "", "", "", "", 
  "", "", "", "", "", 38.89, 3.1072945*^7, 126.719, 21.1, 3.385, 1.948, 
  4227.63, 12., 298.245, 4.97, 0.3, 7.7, 41.047, 0.9, 64.07, 0.611}, 
 {"GHA", "Africa", "Ghana", "2020-11-06", 48788., 0., 104.714, 320., 0., 0., 
  1570.112, 0., 3.37, 10.298, 0., 0., 1.22, "", "", "", "", "", "", "", "", 
  2022., 551271., 17.741, 0.065, 2086., 0.067, 0.05, 19.9, "samples tested", 
  "", "", "", "", "", "", "", "", "", 38.89, 3.1072945*^7, 126.719, 21.1, 
  3.385, 1.948, 4227.63, 12., 298.245, 4.97, 0.3, 7.7, 41.047, 0.9, 64.07, 
  0.611}, {"GHA", "Africa", "Ghana", "2020-11-07", 48904., 116., 121.286, 
  320., 0., 0., 1573.845, 3.733, 3.903, 10.298, 0., 0., 1.21, "", "", "", "", 
  "", "", "", "", 1999., 553270., 17.806, 0.064, 2043., 0.066, 0.059, 16.8, 
  "samples tested", "", "", "", "", "", "", "", "", "", 38.89, 3.1072945*^7, 
  126.719, 21.1, 3.385, 1.948, 4227.63, 12., 298.245, 4.97, 0.3, 7.7, 41.047, 
  0.9, 64.07, 0.611}, {"GHA", "Africa", "Ghana", "2020-11-08", 49102., 198., 
  139.714, 320., 0., 0., 1580.217, 6.372, 4.496, 10.298, 0., 0., 1.21, "", 
  "", "", "", "", "", "", "", 2532., 555802., 17.887, 0.081, 2093., 0.067, 
  0.067, 15., "samples tested", "", "", "", "", "", "", "", "", "", 38.89, 
  3.1072945*^7, 126.719, 21.1, 3.385, 1.948, 4227.63, 12., 298.245, 4.97, 
  0.3, 7.7, 41.047, 0.9, 64.07, 0.611}, {"GHA", "Africa", "Ghana", 
  "2020-11-09", 49202., 100., 143.143, 320., 0., 0., 1583.435, 3.218, 4.607, 
  10.298, 0., 0., 1.21, "", "", "", "", "", "", "", "", 804., 556606., 
  17.913, 0.026, 1899., 0.061, 0.075, 13.3, "samples tested", "", "", "", "", 
  "", "", "", "", "", 38.89, 3.1072945*^7, 126.719, 21.1, 3.385, 1.948, 
  4227.63, 12., 298.245, 4.97, 0.3, 7.7, 41.047, 0.9, 64.07, 0.611}, 
 {"GHA", "Africa", "Ghana", "2020-11-10", 49302., 100., 157.429, 320., 0., 
  0., 1586.654, 3.218, 5.066, 10.298, 0., 0., 1.21, "", "", "", "", "", "", 
  "", "", 2587., 559193., 17.996, 0.083, 2126., 0.068, 0.074, 13.5, 
  "samples tested", "", "", "", "", "", "", "", "", "", 38.89, 3.1072945*^7, 
  126.719, 21.1, 3.385, 1.948, 4227.63, 12., 298.245, 4.97, 0.3, 7.7, 41.047, 
  0.9, 64.07, 0.611}, {"GHA", "Africa", "Ghana", "2020-11-11", 49302., 0., 
  94.143, 320., 0., 0., 1586.654, 0., 3.03, 10.298, 0., 0., 1.21, "", "", "", 
  "", "", "", "", "", 1520., 560713., 18.045, 0.049, 2212., 0.071, 0.043, 
  23.5, "samples tested", "", "", "", "", "", "", "", "", "", 38.89, 
  3.1072945*^7, 126.719, 21.1, 3.385, 1.948, 4227.63, 12., 298.245, 4.97, 
  0.3, 7.7, 41.047, 0.9, 64.07, 0.611}, {"GHA", "Africa", "Ghana", 
  "2020-11-12", 49957., 655., 167., 320., 0., 0., 1607.733, 21.079, 5.374, 
  10.298, 0., 0., 1.2, "", "", "", "", "", "", "", "", 2505., 563218., 
  18.126, 0.081, 1996., 0.064, 0.084, 12., "samples tested", "", "", "", "", 
  "", "", "", "", "", 38.89, 3.1072945*^7, 126.719, 21.1, 3.385, 1.948, 
  4227.63, 12., 298.245, 4.97, 0.3, 7.7, 41.047, 0.9, 64.07, 0.611}, 
 {"GHA", "Africa", "Ghana", "2020-11-13", 50018., 61., 175.714, 320., 0., 0., 
  1609.696, 1.963, 5.655, 10.298, 0., 0., 1.2, "", "", "", "", "", "", "", 
  "", 2080., 565298., 18.193, 0.067, 2004., 0.064, 0.088, 11.4, 
  "samples tested", "", "", "", "", "", "", "", "", "", 38.89, 3.1072945*^7, 
  126.719, 21.1, 3.385, 1.948, 4227.63, 12., 298.245, 4.97, 0.3, 7.7, 41.047, 
  0.9, 64.07, 0.611}, {"GHA", "Africa", "Ghana", "2020-11-14", 50018., 0., 
  159.143, 320., 0., 0., 1609.696, 0., 5.122, 10.298, 0., 0., 1.19, "", "", 
  "", "", "", "", "", "", 1913., 567211., 18.254, 0.062, 1992., 0.064, 0.08, 
  12.5, "samples tested", "", "", "", "", "", "", "", "", "", 38.89, 
  3.1072945*^7, 126.719, 21.1, 3.385, 1.948, 4227.63, 12., 298.245, 4.97, 
  0.3, 7.7, 41.047, 0.9, 64.07, 0.611}, {"GHA", "Africa", "Ghana", 
  "2020-11-15", 50123., 105., 145.857, 322., 2., 0.286, 1613.075, 3.379, 
  4.694, 10.363, 0.064, 0.009, 1.19, "", "", "", "", "", "", "", "", 2496., 
  569707., 18.335, 0.08, 1986., 0.064, 0.073, 13.6, "samples tested", "", "", 
  "", "", "", "", "", "", "", 38.89, 3.1072945*^7, 126.719, 21.1, 3.385, 
  1.948, 4227.63, 12., 298.245, 4.97, 0.3, 7.7, 41.047, 0.9, 64.07, 0.611}, 
 {"GHA", "Africa", "Ghana", "2020-11-16", 50376., 253., 167.714, 323., 1., 
  0.429, 1621.217, 8.142, 5.397, 10.395, 0.032, 0.014, 1.18, "", "", "", "", 
  "", "", "", "", 2118., 571825., 18.403, 0.068, 2174., 0.07, 0.077, 13., 
  "samples tested", "", "", "", "", "", "", "", "", "", 38.89, 3.1072945*^7, 
  126.719, 21.1, 3.385, 1.948, 4227.63, 12., 298.245, 4.97, 0.3, 7.7, 41.047, 
  0.9, 64.07, 0.611}, {"GHA", "Africa", "Ghana", "2020-11-17", 50376., 0., 
  153.429, 323., 0., 0.429, 1621.217, 0., 4.938, 10.395, 0., 0.014, 1.18, "", 
  "", "", "", "", "", "", "", 1929., 573754., 18.465, 0.062, 2080., 0.067, 
  0.074, 13.6, "samples tested", "", "", "", "", "", "", "", "", "", 38.89, 
  3.1072945*^7, 126.719, 21.1, 3.385, 1.948, 4227.63, 12., 298.245, 4.97, 
  0.3, 7.7, 41.047, 0.9, 64.07, 0.611}, {"GHA", "Africa", "Ghana", 
  "2020-11-18", 50457., 81., 165., 323., 0., 0.429, 1623.824, 2.607, 5.31, 
  10.395, 0., 0.014, 1.17, "", "", "", "", "", "", "", "", 2237., 575991., 
  18.537, 0.072, 2183., 0.07, 0.076, 13.2, "samples tested", "", "", "", "", 
  "", "", "", "", "", 38.89, 3.1072945*^7, 126.719, 21.1, 3.385, 1.948, 
  4227.63, 12., 298.245, 4.97, 0.3, 7.7, 41.047, 0.9, 64.07, 0.611}, 
 {"GHA", "Africa", "Ghana", "2020-11-19", 50631., 174., 96.286, 323., 0., 
  0.429, 1629.424, 5.6, 3.099, 10.395, 0., 0.014, 1.17, "", "", "", "", "", 
  "", "", "", 2126., 578117., 18.605, 0.068, 2128., 0.068, 0.045, 22.1, 
  "samples tested", "", "", "", "", "", "", "", "", "", 38.89, 3.1072945*^7, 
  126.719, 21.1, 3.385, 1.948, 4227.63, 12., 298.245, 4.97, 0.3, 7.7, 41.047, 
  0.9, 64.07, 0.611}, {"GHA", "Africa", "Ghana", "2020-11-20", 50631., 0., 
  87.571, 323., 0., 0.429, 1629.424, 0., 2.818, 10.395, 0., 0.014, 1.17, "", 
  "", "", "", "", "", "", "", 2235., 580352., 18.677, 0.072, 2151., 0.069, 
  0.041, 24.6, "samples tested", "", "", "", "", "", "", "", "", "", 38.89, 
  3.1072945*^7, 126.719, 21.1, 3.385, 1.948, 4227.63, 12., 298.245, 4.97, 
  0.3, 7.7, 41.047, 0.9, 64.07, 0.611}, {"GHA", "Africa", "Ghana", 
  "2020-11-21", 50717., 86., 99.857, 323., 0., 0.429, 1632.192, 2.768, 3.214, 
  10.395, 0., 0.014, 1.16, "", "", "", "", "", "", "", "", 2355., 582707., 
  18.753, 0.076, 2214., 0.071, 0.045, 22.2, "samples tested", "", "", "", "", 
  "", "", "", "", "", 38.89, 3.1072945*^7, 126.719, 21.1, 3.385, 1.948, 
  4227.63, 12., 298.245, 4.97, 0.3, 7.7, 41.047, 0.9, 64.07, 0.611}, 
 {"GHA", "Africa", "Ghana", "2020-11-22", 50874., 157., 107.286, 323., 0., 
  0.143, 1637.244, 5.053, 3.453, 10.395, 0., 0.005, 1.16, "", "", "", "", "", 
  "", "", "", 838., 583545., 18.78, 0.027, 1977., 0.064, 0.054, 18.4, 
  "samples tested", "", "", "", "", "", "", "", "", "", 38.89, 3.1072945*^7, 
  126.719, 21.1, 3.385, 1.948, 4227.63, 12., 298.245, 4.97, 0.3, 7.7, 41.047, 
  0.9, 64.07, 0.611}, {"GHA", "Africa", "Ghana", "2020-11-23", 50941., 67., 
  80.714, 323., 0., 0., 1639.4, 2.156, 2.598, 10.395, 0., 0., 1.16, "", "", 
  "", "", "", "", "", "", 3166., 586711., 18.882, 0.102, 2127., 0.068, 0.038, 
  26.4, "samples tested", "", "", "", "", "", "", "", "", "", 38.89, 
  3.1072945*^7, 126.719, 21.1, 3.385, 1.948, 4227.63, 12., 298.245, 4.97, 
  0.3, 7.7, 41.047, 0.9, 64.07, 0.611}, {"GHA", "Africa", "Ghana", 
  "2020-11-24", 51184., 243., 115.429, 323., 0., 0., 1647.221, 7.82, 3.715, 
  10.395, 0., 0., 1.16, "", "", "", "", "", "", "", "", 2042., 588753., 
  18.947, 0.066, 2143., 0.069, 0.054, 18.6, "samples tested", "", "", "", "", 
  "", "", "", "", "", 38.89, 3.1072945*^7, 126.719, 21.1, 3.385, 1.948, 
  4227.63, 12., 298.245, 4.97, 0.3, 7.7, 41.047, 0.9, 64.07, 0.611}, 
 {"GHA", "Africa", "Ghana", "2020-11-25", 51225., 41., 109.714, 323., 0., 0., 
  1648.54, 1.319, 3.531, 10.395, 0., 0., 1.16, "", "", "", "", "", "", "", 
  "", 1179., 589932., 18.985, 0.038, 1992., 0.064, 0.055, 18.2, 
  "samples tested", "", "", "", "", "", "", "", "", "", 38.89, 3.1072945*^7, 
  126.719, 21.1, 3.385, 1.948, 4227.63, 12., 298.245, 4.97, 0.3, 7.7, 41.047, 
  0.9, 64.07, 0.611}, {"GHA", "Africa", "Ghana", "2020-11-26", 51225., 0., 
  84.857, 323., 0., 0., 1648.54, 0., 2.731, 10.395, 0., 0., 1.16, "", "", "", 
  "", "", "", "", "", 1253., 591185., 19.026, 0.04, 1867., 0.06, 0.045, 22., 
  "samples tested", "", "", "", "", "", "", "", "", "", 38.89, 3.1072945*^7, 
  126.719, 21.1, 3.385, 1.948, 4227.63, 12., 298.245, 4.97, 0.3, 7.7, 41.047, 
  0.9, 64.07, 0.611}, {"GHA", "Africa", "Ghana", "2020-11-27", 51225., 0., 
  84.857, 323., 0., 0., 1648.54, 0., 2.731, 10.395, 0., 0., 1.16, "", "", "", 
  "", "", "", "", "", 1100., 592285., 19.061, 0.035, 1705., 0.055, 0.05, 
  20.1, "samples tested", "", "", "", "", "", "", "", "", "", 38.89, 
  3.1072945*^7, 126.719, 21.1, 3.385, 1.948, 4227.63, 12., 298.245, 4.97, 
  0.3, 7.7, 41.047, 0.9, 64.07, 0.611}, {"GHA", "Africa", "Ghana", 
  "2020-11-28", 51379., 154., 94.571, 323., 0., 0., 1653.496, 4.956, 3.044, 
  10.395, 0., 0., 1.16, "", "", "", "", "", "", "", "", 5110., 597395., 
  19.226, 0.164, 2098., 0.068, 0.045, 22.2, "samples tested", "", "", "", "", 
  "", "", "", "", "", 38.89, 3.1072945*^7, 126.719, 21.1, 3.385, 1.948, 
  4227.63, 12., 298.245, 4.97, 0.3, 7.7, 41.047, 0.9, 64.07, 0.611}, 
 {"GHA", "Africa", "Ghana", "2020-11-29", 51569., 190., 99.286, 323., 0., 0., 
  1659.611, 6.115, 3.195, 10.395, 0., 0., 1.16, "", "", "", "", "", "", "", 
  "", 2468., 599863., 19.305, 0.079, 2331., 0.075, 0.043, 23.5, 
  "samples tested", "", "", "", "", "", "", "", "", "", 38.89, 3.1072945*^7, 
  126.719, 21.1, 3.385, 1.948, 4227.63, 12., 298.245, 4.97, 0.3, 7.7, 41.047, 
  0.9, 64.07, 0.611}, {"GHA", "Africa", "Ghana", "2020-11-30", 51667., 98., 
  103.714, 323., 0., 0., 1662.765, 3.154, 3.338, 10.395, 0., 0., 1.16, "", 
  "", "", "", "", "", "", "", 1144., 601007., 19.342, 0.037, 2042., 0.066, 
  0.051, 19.7, "samples tested", "", "", "", "", "", "", "", "", "", 38.89, 
  3.1072945*^7, 126.719, 21.1, 3.385, 1.948, 4227.63, 12., 298.245, 4.97, 
  0.3, 7.7, 41.047, 0.9, 64.07, 0.611}, {"GHA", "Africa", "Ghana", 
  "2020-12-01", 51667., 0., 69., 323., 0., 0., 1662.765, 0., 2.221, 10.395, 
  0., 0., 1.16, "", "", "", "", "", "", "", "", 1099., 602106., 19.377, 
  0.035, 1908., 0.061, 0.036, 27.7, "samples tested", "", "", "", "", "", "", 
  "", "", "", 38.89, 3.1072945*^7, 126.719, 21.1, 3.385, 1.948, 4227.63, 12., 
  298.245, 4.97, 0.3, 7.7, 41.047, 0.9, 64.07, 0.611}, 
 {"GHA", "Africa", "Ghana", "2020-12-02", 51667., 0., 63.143, 323., 0., 0., 
  1662.765, 0., 2.032, 10.395, 0., 0., 1.16, "", "", "", "", "", "", "", "", 
  4630., 606736., 19.526, 0.149, 2401., 0.077, 0.026, 38., "samples tested", 
  "", "", "", "", "", "", "", "", "", 38.89, 3.1072945*^7, 126.719, 21.1, 
  3.385, 1.948, 4227.63, 12., 298.245, 4.97, 0.3, 7.7, 41.047, 0.9, 64.07, 
  0.611}, {"GHA", "Africa", "Ghana", "2020-12-03", 51667., 0., 63.143, 323., 
  0., 0., 1662.765, 0., 2.032, 10.395, 0., 0., 1.17, "", "", "", "", "", "", 
  "", "", 2223., 608959., 19.598, 0.072, 2539., 0.082, 0.025, 40.2, 
  "samples tested", "", "", "", "", "", "", "", "", "", 38.89, 3.1072945*^7, 
  126.719, 21.1, 3.385, 1.948, 4227.63, 12., 298.245, 4.97, 0.3, 7.7, 41.047, 
  0.9, 64.07, 0.611}, {"GHA", "Africa", "Ghana", "2020-12-04", 52096., 429., 
  124.429, 325., 2., 0.286, 1676.571, 13.806, 4.004, 10.459, 0.064, 0.009, 
  1.17, "", "", "", "", "", "", "", "", 2665., 611624., 19.683, 0.086, 2763., 
  0.089, 0.045, 22.2, "samples tested", "", "", "", "", "", "", "", "", "", 
  38.89, 3.1072945*^7, 126.719, 21.1, 3.385, 1.948, 4227.63, 12., 298.245, 
  4.97, 0.3, 7.7, 41.047, 0.9, 64.07, 0.611}, 
 {"GHA", "Africa", "Ghana", "2020-12-05", 52096., 0., 102.429, 325., 0., 
  0.286, 1676.571, 0., 3.296, 10.459, 0., 0.009, 1.17, "", "", "", "", "", 
  "", "", "", 2207., 613831., 19.755, 0.071, 2348., 0.076, 0.044, 22.9, 
  "samples tested", "", "", "", "", "", "", "", "", "", 38.89, 3.1072945*^7, 
  126.719, 21.1, 3.385, 1.948, 4227.63, 12., 298.245, 4.97, 0.3, 7.7, 41.047, 
  0.9, 64.07, 0.611}, {"GHA", "Africa", "Ghana", "2020-12-06", 52274., 178., 
  100.714, 325., 0., 0.286, 1682.3, 5.728, 3.241, 10.459, 0., 0.009, 1.17, 
  "", "", "", "", "", "", "", "", 2400., 616231., 19.832, 0.077, 2338., 
  0.075, 0.043, 23.2, "samples tested", "", "", "", "", "", "", "", "", "", 
  38.89, 3.1072945*^7, 126.719, 21.1, 3.385, 1.948, 4227.63, 12., 298.245, 
  4.97, 0.3, 7.7, 41.047, 0.9, 64.07, 0.611}, 
 {"GHA", "Africa", "Ghana", "2020-12-07", 52274., 0., 86.714, 325., 0., 
  0.286, 1682.3, 0., 2.791, 10.459, 0., 0.009, 1.17, "", "", "", "", "", "", 
  "", "", 2040., 618271., 19.897, 0.066, 2466., 0.079, 0.035, 28.4, 
  "samples tested", "", "", "", "", "", "", "", "", "", 38.89, 3.1072945*^7, 
  126.719, 21.1, 3.385, 1.948, 4227.63, 12., 298.245, 4.97, 0.3, 7.7, 41.047, 
  0.9, 64.07, 0.611}, {"GHA", "Africa", "Ghana", "2020-12-08", 52500., 226., 
  119., 326., 1., 0.429, 1689.573, 7.273, 3.83, 10.491, 0.032, 0.014, 1.17, 
  "", "", "", "", "", "", "", "", 1877., 620148., 19.958, 0.06, 2577., 0.083, 
  0.046, 21.7, "samples tested", "", "", "", "", "", "", "", "", "", 38.89, 
  3.1072945*^7, 126.719, 21.1, 3.385, 1.948, 4227.63, 12., 298.245, 4.97, 
  0.3, 7.7, 41.047, 0.9, 64.07, 0.611}, {"GHA", "Africa", "Ghana", 
  "2020-12-09", 52622., 122., 136.429, 326., 0., 0.429, 1693.499, 3.926, 
  4.391, 10.491, 0., 0.014, 1.17, "", "", "", "", "", "", "", "", 1938., 
  622086., 20.02, 0.062, 2193., 0.071, 0.062, 16.1, "samples tested", "", "", 
  "", "", "", "", "", "", "", 38.89, 3.1072945*^7, 126.719, 21.1, 3.385, 
  1.948, 4227.63, 12., 298.245, 4.97, 0.3, 7.7, 41.047, 0.9, 64.07, 0.611}, 
 {"GHA", "Africa", "Ghana", "2020-12-10", 52738., 116., 153., 326., 0., 
  0.429, 1697.232, 3.733, 4.924, 10.491, 0., 0.014, 1.17, "", "", "", "", "", 
  "", "", "", 2685., 624771., 20.107, 0.086, 2259., 0.073, 0.068, 14.8, 
  "samples tested", "", "", "", "", "", "", "", "", "", 38.89, 3.1072945*^7, 
  126.719, 21.1, 3.385, 1.948, 4227.63, 12., 298.245, 4.97, 0.3, 7.7, 41.047, 
  0.9, 64.07, 0.611}, {"GHA", "Africa", "Ghana", "2020-12-11", 52738., 0., 
  91.714, 326., 0., 0.143, 1697.232, 0., 2.952, 10.491, 0., 0.005, 1.17, "", 
  "", "", "", "", "", "", "", 2345., 627116., 20.182, 0.075, 2213., 0.071, 
  0.041, 24.1, "samples tested", "", "", "", "", "", "", "", "", "", 38.89, 
  3.1072945*^7, 126.719, 21.1, 3.385, 1.948, 4227.63, 12., 298.245, 4.97, 
  0.3, 7.7, 41.047, 0.9, 64.07, 0.611}, {"GHA", "Africa", "Ghana", 
  "2020-12-12", 52933., 195., 119.571, 327., 1., 0.286, 1703.508, 6.276, 
  3.848, 10.524, 0.032, 0.009, 1.17, "", "", "", "", "", "", "", "", 2406., 
  629522., 20.259, 0.077, 2242., 0.072, 0.053, 18.8, "samples tested", "", 
  "", "", "", "", "", "", "", "", 38.89, 3.1072945*^7, 126.719, 21.1, 3.385, 
  1.948, 4227.63, 12., 298.245, 4.97, 0.3, 7.7, 41.047, 0.9, 64.07, 0.611}, 
 {"GHA", "Africa", "Ghana", "2020-12-13", 52933., 0., 94.143, 327., 0., 
  0.286, 1703.508, 0., 3.03, 10.524, 0., 0.009, 1.17, "", "", "", "", "", "", 
  "", "", 1018., 630540., 20.292, 0.033, 2044., 0.066, 0.046, 21.7, 
  "samples tested", "", "", "", "", "", "", "", "", "", 38.89, 3.1072945*^7, 
  126.719, 21.1, 3.385, 1.948, 4227.63, 12., 298.245, 4.97, 0.3, 7.7, 41.047, 
  0.9, 64.07, 0.611}, {"GHA", "Africa", "Ghana", "2020-12-14", 53014., 81., 
  105.714, 327., 0., 0.286, 1706.114, 2.607, 3.402, 10.524, 0., 0.009, 1.17, 
  "", "", "", "", "", "", "", "", 3634., 634174., 20.409, 0.117, 2272., 
  0.073, 0.047, 21.5, "samples tested", "", "", "", "", "", "", "", "", "", 
  38.89, 3.1072945*^7, 126.719, 21.1, 3.385, 1.948, 4227.63, 12., 298.245, 
  4.97, 0.3, 7.7, 41.047, 0.9, 64.07, 0.611}, 
 {"GHA", "Africa", "Ghana", "2020-12-15", 53270., 256., 110., 327., 0., 
  0.143, 1714.353, 8.239, 3.54, 10.524, 0., 0.005, 1.17, "", "", "", "", "", 
  "", "", "", 2192., 636366., 20.48, 0.071, 2317., 0.075, 0.047, 21.1, 
  "samples tested", "", "", "", "", "", "", "", "", "", 38.89, 3.1072945*^7, 
  126.719, 21.1, 3.385, 1.948, 4227.63, 12., 298.245, 4.97, 0.3, 7.7, 41.047, 
  0.9, 64.07, 0.611}, {"GHA", "Africa", "Ghana", "2020-12-16", 53386., 116., 
  109.143, 327., 0., 0.143, 1718.086, 3.733, 3.512, 10.524, 0., 0.005, 1.17, 
  "", "", "", "", "", "", "", "", 2324., 638690., 20.555, 0.075, 2372., 
  0.076, 0.046, 21.7, "samples tested", "", "", "", "", "", "", "", "", "", 
  38.89, 3.1072945*^7, 126.719, 21.1, 3.385, 1.948, 4227.63, 12., 298.245, 
  4.97, 0.3, 7.7, 41.047, 0.9, 64.07, 0.611}, 
 {"GHA", "Africa", "Ghana", "2020-12-17", 53553., 167., 116.429, 331., 4., 
  0.714, 1723.461, 5.374, 3.747, 10.652, 0.129, 0.023, 1.17, "", "", "", "", 
  "", "", "", "", 2587., 641277., 20.638, 0.083, 2358., 0.076, 0.049, 20.3, 
  "samples tested", "", "", "", "", "", "", "", "", "", 38.89, 3.1072945*^7, 
  126.719, 21.1, 3.385, 1.948, 4227.63, 12., 298.245, 4.97, 0.3, 7.7, 41.047, 
  0.9, 64.07, 0.611}, {"GHA", "Africa", "Ghana", "2020-12-18", 53653., 100., 
  130.714, 331., 0., 0.714, 1726.679, 3.218, 4.207, 10.652, 0., 0.023, 1.17, 
  "", "", "", "", "", "", "", "", 2836., 644113., 20.729, 0.091, 2428., 
  0.078, 0.054, 18.6, "samples tested", "", "", "", "", "", "", "", "", "", 
  38.89, 3.1072945*^7, 126.719, 21.1, 3.385, 1.948, 4227.63, 12., 298.245, 
  4.97, 0.3, 7.7, 41.047, 0.9, 64.07, 0.611}, 
 {"GHA", "Africa", "Ghana", "2020-12-19", 53653., 0., 102.857, 331., 0., 
  0.571, 1726.679, 0., 3.31, 10.652, 0., 0.018, 1.17, "", "", "", "", "", "", 
  "", "", 2574., 646687., 20.812, 0.083, 2452., 0.079, 0.042, 23.8, 
  "samples tested", "", "", "", "", "", "", "", "", "", 38.89, 3.1072945*^7, 
  126.719, 21.1, 3.385, 1.948, 4227.63, 12., 298.245, 4.97, 0.3, 7.7, 41.047, 
  0.9, 64.07, 0.611}, {"GHA", "Africa", "Ghana", "2020-12-20", 53653., 0., 
  102.857, 331., 0., 0.571, 1726.679, 0., 3.31, 10.652, 0., 0.018, 1.17, "", 
  "", "", "", "", "", "", "", 5148., 651835., 20.978, 0.166, 3042., 0.098, 
  0.034, 29.6, "samples tested", "", "", "", "", "", "", "", "", "", 38.89, 
  3.1072945*^7, 126.719, 21.1, 3.385, 1.948, 4227.63, 12., 298.245, 4.97, 
  0.3, 7.7, 41.047, 0.9, 64.07, 0.611}, {"GHA", "Africa", "Ghana", 
  "2020-12-21", 53954., 301., 134.286, 333., 2., 0.857, 1736.366, 9.687, 
  4.322, 10.717, 0.064, 0.028, 1.18, "", "", "", "", "", "", "", "", 2106., 
  653941., 21.045, 0.068, 2824., 0.091, 0.048, 21., "samples tested", "", "", 
  "", "", "", "", "", "", "", 38.89, 3.1072945*^7, 126.719, 21.1, 3.385, 
  1.948, 4227.63, 12., 298.245, 4.97, 0.3, 7.7, 41.047, 0.9, 64.07, 0.611}, 
 {"GHA", "Africa", "Ghana", "2020-12-22", 53954., 0., 97.714, 333., 0., 
  0.857, 1736.366, 0., 3.145, 10.717, 0., 0.028, 1.18, "", "", "", "", "", 
  "", "", "", 2813., 656754., 21.136, 0.091, 2913., 0.094, 0.034, 29.8, 
  "samples tested", "", "", "", "", "", "", "", "", "", 38.89, 3.1072945*^7, 
  126.719, 21.1, 3.385, 1.948, 4227.63, 12., 298.245, 4.97, 0.3, 7.7, 41.047, 
  0.9, 64.07, 0.611}, {"GHA", "Africa", "Ghana", "2020-12-23", 54043., 89., 
  93.857, 333., 0., 0.857, 1739.23, 2.864, 3.021, 10.717, 0., 0.028, 1.18, 
  "", "", "", "", "", "", "", "", "", "", "", "", 2760., 0.089, 0.034, 29.4, 
  "samples tested", "", "", "", "", "", "", "", "", "", 38.89, 3.1072945*^7, 
  126.719, 21.1, 3.385, 1.948, 4227.63, 12., 298.245, 4.97, 0.3, 7.7, 41.047, 
  0.9, 64.07, 0.611}, {"GHA", "Africa", "Ghana", "2020-12-24", 54043., 0., 
  70., 333., 0., 0.286, 1739.23, 0., 2.253, 10.717, 0., 0.009, 1.18, "", "", 
  "", "", "", "", "", "", "", 659272., 21.217, "", 2571., 0.083, 0.027, 36.7, 
  "samples tested", "", "", "", "", "", "", "", "", "", 38.89, 3.1072945*^7, 
  126.719, 21.1, 3.385, 1.948, 4227.63, 12., 298.245, 4.97, 0.3, 7.7, 41.047, 
  0.9, 64.07, 0.611}, {"GHA", "Africa", "Ghana", "2020-12-25", 54043., 0., 
  55.714, 333., 0., 0.286, 1739.23, 0., 1.793, 10.717, 0., 0.009, 1.18, "", 
  "", "", "", "", "", "", "", "", "", "", "", 2482., 0.08, 0.022, 44.5, 
  "samples tested", "", "", "", "", "", "", "", "", "", 38.89, 3.1072945*^7, 
  126.719, 21.1, 3.385, 1.948, 4227.63, 12., 298.245, 4.97, 0.3, 7.7, 41.047, 
  0.9, 64.07, 0.611}, {"GHA", "Africa", "Ghana", "2020-12-26", 54286., 243., 
  90.429, 333., 0., 0.286, 1747.05, 7.82, 2.91, 10.717, 0., 0.009, 1.19, "", 
  "", "", "", "", "", "", "", "", 663709., 21.36, "", 2432., 0.078, 0.037, 
  26.9, "samples tested", "", "", "", "", "", "", "", "", "", 38.89, 
  3.1072945*^7, 126.719, 21.1, 3.385, 1.948, 4227.63, 12., 298.245, 4.97, 
  0.3, 7.7, 41.047, 0.9, 64.07, 0.611}, {"GHA", "Africa", "Ghana", 
  "2020-12-27", 54401., 115., 106.857, 333., 0., 0.286, 1750.751, 3.701, 
  3.439, 10.717, 0., 0.009, 1.19, "", "", "", "", "", "", "", "", 1952., 
  665661., 21.423, 0.063, 1975., 0.064, 0.054, 18.5, "samples tested", "", 
  "", "", "", "", "", "", "", "", 38.89, 3.1072945*^7, 126.719, 21.1, 3.385, 
  1.948, 4227.63, 12., 298.245, 4.97, 0.3, 7.7, 41.047, 0.9, 64.07, 0.611}, 
 {"GHA", "Africa", "Ghana", "2020-12-28", 54503., 102., 78.429, 333., 0., 0., 
  1754.034, 3.283, 2.524, 10.717, 0., 0., 1.2, "", "", "", "", "", "", "", 
  "", 1981., 667642., 21.486, 0.064, 1957., 0.063, 0.04, 25., 
  "samples tested", "", "", "", "", "", "", "", "", "", 38.89, 3.1072945*^7, 
  126.719, 21.1, 3.385, 1.948, 4227.63, 12., 298.245, 4.97, 0.3, 7.7, 41.047, 
  0.9, 64.07, 0.611}, {"GHA", "Africa", "Ghana", "2020-12-29", 54681., 178., 
  103.857, 335., 2., 0.286, 1759.762, 5.728, 3.342, 10.781, 0.064, 0.009, 
  1.2, "", "", "", "", "", "", "", "", 1664., 669306., 21.54, 0.054, 1793., 
  0.058, 0.058, 17.3, "samples tested", "", "", "", "", "", "", "", "", "", 
  38.89, 3.1072945*^7, 126.719, 21.1, 3.385, 1.948, 4227.63, 12., 298.245, 
  4.97, 0.3, 7.7, 41.047, 0.9, 64.07, 0.611}, 
 {"GHA", "Africa", "Ghana", "2020-12-30", 54771., 90., 104., 335., 0., 0.286, 
  1762.659, 2.896, 3.347, 10.781, 0., 0.009, 1.2, "", "", "", "", "", "", "", 
  "", 2152., 671458., 21.609, 0.069, 1921., 0.062, 0.054, 18.5, 
  "samples tested", "", "", "", "", "", "", "", "", "", 38.89, 3.1072945*^7, 
  126.719, 21.1, 3.385, 1.948, 4227.63, 12., 298.245, 4.97, 0.3, 7.7, 41.047, 
  0.9, 64.07, 0.611}, {"GHA", "Africa", "Ghana", "2020-12-31", 54771., 0., 
  104., 335., 0., 0.286, 1762.659, 0., 3.347, 10.781, 0., 0.009, 1.21, "", 
  "", "", "", "", "", "", "", 906., 672364., 21.638, 0.029, 1870., 0.06, 
  0.056, 18., "samples tested", "", "", "", "", "", "", "", "", "", 38.89, 
  3.1072945*^7, 126.719, 21.1, 3.385, 1.948, 4227.63, 12., 298.245, 4.97, 
  0.3, 7.7, 41.047, 0.9, 64.07, 0.611}, {"GHA", "Africa", "Ghana", 
  "2021-01-01", 54930., 159., 126.714, 335., 0., 0.286, 1767.776, 5.117, 
  4.078, 10.781, 0., 0.009, 1.21, "", "", "", "", "", "", "", "", "", "", "", 
  "", 1874., 0.06, 0.068, 14.8, "samples tested", "", "", "", "", "", "", "", 
  "", "", 38.89, 3.1072945*^7, 126.719, 21.1, 3.385, 1.948, 4227.63, 12., 
  298.245, 4.97, 0.3, 7.7, 41.047, 0.9, 64.07, 0.611}, 
 {"GHA", "Africa", "Ghana", "2021-01-02", 55064., 134., 111.143, 335., 0., 
  0.286, 1772.088, 4.312, 3.577, 10.781, 0., 0.009, 1.21, "", "", "", "", "", 
  "", "", "", "", "", "", "", 1877., 0.06, 0.059, 16.9, "samples tested", "", 
  "", "", "", "", "", "", "", "", 38.89, 3.1072945*^7, 126.719, 21.1, 3.385, 
  1.948, 4227.63, 12., 298.245, 4.97, 0.3, 7.7, 41.047, 0.9, 64.07, 0.611}, 
 {"GHA", "Africa", "Ghana", "2021-01-03", 55168., 104., 109.571, 335., 0., 
  0.286, 1775.435, 3.347, 3.526, 10.781, 0., 0.009, 1.22, "", "", "", "", "", 
  "", "", "", "", 679087., 21.855, "", 1918., 0.062, 0.057, 17.5, 
  "samples tested", "", "", "", "", "", "", "", "", "", 38.89, 3.1072945*^7, 
  126.719, 21.1, 3.385, 1.948, 4227.63, 12., 298.245, 4.97, 0.3, 7.7, 41.047, 
  0.9, 64.07, 0.611}, {"GHA", "Africa", "Ghana", "2021-01-04", 55168., 0., 
  95., 335., 0., 0.286, 1775.435, 0., 3.057, 10.781, 0., 0.009, 1.22, "", "", 
  "", "", "", "", "", "", 2214., 681301., 21.926, 0.071, 1951., 0.063, 0.049, 
  20.5, "samples tested", "", "", "", "", "", "", "", "", "", 38.89, 
  3.1072945*^7, 126.719, 21.1, 3.385, 1.948, 4227.63, 12., 298.245, 4.97, 
  0.3, 7.7, 41.047, 0.9, 64.07, 0.611}, {"GHA", "Africa", "Ghana", 
  "2021-01-05", 55168., 0., 69.571, 335., 0., 0., 1775.435, 0., 2.239, 
  10.781, 0., 0., 1.23, "", "", "", "", "", "", "", "", 2125., 683426., 
  21.994, 0.068, 2017., 0.065, 0.034, 29., "samples tested", "", "", "", "", 
  "", "", "", "", "", 38.89, 3.1072945*^7, 126.719, 21.1, 3.385, 1.948, 
  4227.63, 12., 298.245, 4.97, 0.3, 7.7, 41.047, 0.9, 64.07, 0.611}, 
 {"GHA", "Africa", "Ghana", "2021-01-06", 55168., 0., 56.714, 335., 0., 0., 
  1775.435, 0., 1.825, 10.781, 0., 0., 1.24, "", "", "", "", "", "", "", "", 
  2878., 686304., 22.087, 0.093, 2121., 0.068, 0.027, 37.4, "samples tested", 
  "", "", "", "", "", "", "", "", "", 38.89, 3.1072945*^7, 126.719, 21.1, 
  3.385, 1.948, 4227.63, 12., 298.245, 4.97, 0.3, 7.7, 41.047, 0.9, 64.07, 
  0.611}, {"GHA", "Africa", "Ghana", "2021-01-07", 55461., 293., 98.571, 
  336., 1., 0.143, 1784.865, 9.429, 3.172, 10.813, 0.032, 0.005, 1.25, "", 
  "", "", "", "", "", "", "", 2791., 689095., 22.177, 0.09, 2390., 0.077, 
  0.041, 24.2, "samples tested", "", "", "", "", "", "", "", "", "", 38.89, 
  3.1072945*^7, 126.719, 21.1, 3.385, 1.948, 4227.63, 12., 298.245, 4.97, 
  0.3, 7.7, 41.047, 0.9, 64.07, 0.611}, {"GHA", "Africa", "Ghana", 
  "2021-01-08", 55461., 0., 75.857, 336., 0., 0.143, 1784.865, 0., 2.441, 
  10.813, 0., 0.005, 1.25, "", "", "", "", "", "", "", "", 2807., 691902., 
  22.267, 0.09, 2471., 0.08, 0.031, 32.6, "samples tested", "", "", "", "", 
  "", "", "", "", "", 38.89, 3.1072945*^7, 126.719, 21.1, 3.385, 1.948, 
  4227.63, 12., 298.245, 4.97, 0.3, 7.7, 41.047, 0.9, 64.07, 0.611}, 
 {"GHA", "Africa", "Ghana", "2021-01-09", 55772., 311., 101.143, 336., 0., 
  0.143, 1794.873, 10.009, 3.255, 10.813, 0., 0.005, 1.26, "", "", "", "", 
  "", "", "", "", 3046., 694948., 22.365, 0.098, 2586., 0.083, 0.039, 25.6, 
  "samples tested", "", "", "", "", "", "", "", "", "", 38.89, 3.1072945*^7, 
  126.719, 21.1, 3.385, 1.948, 4227.63, 12., 298.245, 4.97, 0.3, 7.7, 41.047, 
  0.9, 64.07, 0.611}, {"GHA", "Africa", "Ghana", "2021-01-10", 55772., 0., 
  86.286, 336., 0., 0.143, 1794.873, 0., 2.777, 10.813, 0., 0.005, 1.26, "", 
  "", "", "", "", "", "", "", 3047., 697995., 22.463, 0.098, 2701., 0.087, 
  0.032, 31.3, "samples tested", "", "", "", "", "", "", "", "", "", 38.89, 
  3.1072945*^7, 126.719, 21.1, 3.385, 1.948, 4227.63, 12., 298.245, 4.97, 
  0.3, 7.7, 41.047, 0.9, 64.07, 0.611}, {"GHA", "Africa", "Ghana", 
  "2021-01-11", 56230., 458., 151.714, 338., 2., 0.429, 1809.613, 14.74, 
  4.883, 10.878, 0.064, 0.014, 1.27, "", "", "", "", "", "", "", "", 3142., 
  701137., 22.564, 0.101, 2834., 0.091, 0.054, 18.7, "samples tested", "", 
  "", "", "", "", "", "", "", "", 38.89, 3.1072945*^7, 126.719, 21.1, 3.385, 
  1.948, 4227.63, 12., 298.245, 4.97, 0.3, 7.7, 41.047, 0.9, 64.07, 0.611}, 
 {"GHA", "Africa", "Ghana", "2021-01-12", 56421., 191., 179., 338., 0., 
  0.429, 1815.76, 6.147, 5.761, 10.878, 0., 0.014, 1.27, "", "", "", "", "", 
  "", "", "", "", "", "", "", 2926., 0.094, 0.061, 16.3, "samples tested", 
  "", "", "", "", "", "", "", "", "", 38.89, 3.1072945*^7, 126.719, 21.1, 
  3.385, 1.948, 4227.63, 12., 298.245, 4.97, 0.3, 7.7, 41.047, 0.9, 64.07, 
  0.611}, {"GHA", "Africa", "Ghana", "2021-01-13", 56981., 560., 259., 341., 
  3., 0.857, 1833.782, 18.022, 8.335, 10.974, 0.097, 0.028, 1.27, "", "", "", 
  "", "", "", "", "", "", 706673., 22.742, "", 2910., 0.094, 0.089, 11.2, 
  "samples tested", "", "", "", "", "", "", "", "", "", 38.89, 3.1072945*^7, 
  126.719, 21.1, 3.385, 1.948, 4227.63, 12., 298.245, 4.97, 0.3, 7.7, 41.047, 
  0.9, 64.07, 0.611}, {"GHA", "Africa", "Ghana", "2021-01-14", 56981., 0., 
  217.143, 341., 0., 0.714, 1833.782, 0., 6.988, 10.974, 0., 0.023, 1.27, "", 
  "", "", "", "", "", "", "", 3085., 709758., 22.842, 0.099, 2952., 0.095, 
  0.074, 13.6, "samples tested", "", "", "", "", "", "", "", "", "", 38.89, 
  3.1072945*^7, 126.719, 21.1, 3.385, 1.948, 4227.63, 12., 298.245, 4.97, 
  0.3, 7.7, 41.047, 0.9, 64.07, 0.611}, {"GHA", "Africa", "Ghana", 
  "2021-01-15", 56981., 0., 217.143, 341., 0., 0.714, 1833.782, 0., 6.988, 
  10.974, 0., 0.023, 1.27, "", "", "", "", "", "", "", "", 3650., 713408., 
  22.959, 0.117, 3072., 0.099, 0.071, 14.1, "samples tested", "", "", "", "", 
  "", "", "", "", "", 35.19, 3.1072945*^7, 126.719, 21.1, 3.385, 1.948, 
  4227.63, 12., 298.245, 4.97, 0.3, 7.7, 41.047, 0.9, 64.07, 0.611}, 
 {"GHA", "Africa", "Ghana", "2021-01-16", 56981., 0., 172.714, 341., 0., 
  0.714, 1833.782, 0., 5.558, 10.974, 0., 0.023, 1.27, "", "", "", "", "", 
  "", "", "", 3871., 717279., 23.084, 0.125, 3190., 0.103, 0.054, 18.5, 
  "samples tested", "", "", "", "", "", "", "", "", "", 35.19, 3.1072945*^7, 
  126.719, 21.1, 3.385, 1.948, 4227.63, 12., 298.245, 4.97, 0.3, 7.7, 41.047, 
  0.9, 64.07, 0.611}, {"GHA", "Africa", "Ghana", "2021-01-17", 57714., 733., 
  277.429, 346., 5., 1.429, 1857.371, 23.59, 8.928, 11.135, 0.161, 0.046, 
  1.28, "", "", "", "", "", "", "", "", 3984., 721263., 23.212, 0.128, 3324., 
  0.107, 0.083, 12., "samples tested", "", "", "", "", "", "", "", "", "", 
  35.19, 3.1072945*^7, 126.719, 21.1, 3.385, 1.948, 4227.63, 12., 298.245, 
  4.97, 0.3, 7.7, 41.047, 0.9, 64.07, 0.611}, 
 {"GHA", "Africa", "Ghana", "2021-01-18", 58065., 351., 262.143, 352., 6., 
  2., 1868.667, 11.296, 8.436, 11.328, 0.193, 0.064, 1.27, "", "", "", "", 
  "", "", "", "", 5050., 726313., 23.374, 0.163, 3597., 0.116, 0.073, 13.7, 
  "samples tested", "", "", "", "", "", "", "", "", "", 35.19, 3.1072945*^7, 
  126.719, 21.1, 3.385, 1.948, 4227.63, 12., 298.245, 4.97, 0.3, 7.7, 41.047, 
  0.9, 64.07, 0.611}, {"GHA", "Africa", "Ghana", "2021-01-19", 58431., 366., 
  287.143, 358., 6., 2.857, 1880.446, 11.779, 9.241, 11.521, 0.193, 0.092, 
  1.27, "", "", "", "", "", "", "", "", 4244., 730557., 23.511, 0.137, 3807., 
  0.123, 0.075, 13.3, "samples tested", "", "", "", "", "", "", "", "", "", 
  35.19, 3.1072945*^7, 126.719, 21.1, 3.385, 1.948, 4227.63, 12., 298.245, 
  4.97, 0.3, 7.7, 41.047, 0.9, 64.07, 0.611}, 
 {"GHA", "Africa", "Ghana", "2021-01-20", 58431., 0., 207.143, 358., 0., 
  2.429, 1880.446, 0., 6.666, 11.521, 0., 0.078, 1.27, "", "", "", "", "", 
  "", "", "", 4677., 735234., 23.662, 0.151, 4080., 0.131, 0.051, 19.7, 
  "samples tested", "", "", "", "", "", "", "", "", "", 35.19, 3.1072945*^7, 
  126.719, 21.1, 3.385, 1.948, 4227.63, 12., 298.245, 4.97, 0.3, 7.7, 41.047, 
  0.9, 64.07, 0.611}, {"GHA", "Africa", "Ghana", "2021-01-21", 59480., 1049., 
  357., 361., 3., 2.857, 1914.205, 33.759, 11.489, 11.618, 0.097, 0.092, 
  1.27, "", "", "", "", "", "", "", "", 4983., 740217., 23.822, 0.16, 4351., 
  0.14, 0.082, 12.2, "samples tested", "", "", "", "", "", "", "", "", "", 
  35.19, 3.1072945*^7, 126.719, 21.1, 3.385, 1.948, 4227.63, 12., 298.245, 
  4.97, 0.3, 7.7, 41.047, 0.9, 64.07, 0.611}, 
 {"GHA", "Africa", "Ghana", "2021-01-22", 59480., 0., 357., 361., 0., 2.857, 
  1914.205, 0., 11.489, 11.618, 0., 0.092, 1.26, "", "", "", "", "", "", "", 
  "", 4878., 745095., 23.979, 0.157, 4527., 0.146, 0.079, 12.7, 
  "samples tested", "", "", "", "", "", "", "", "", "", 35.19, 3.1072945*^7, 
  126.719, 21.1, 3.385, 1.948, 4227.63, 12., 298.245, 4.97, 0.3, 7.7, 41.047, 
  0.9, 64.07, 0.611}, {"GHA", "Africa", "Ghana", "2021-01-23", 60115., 635., 
  447.714, 361., 0., 2.857, 1934.641, 20.436, 14.408, 11.618, 0., 0.092, 
  1.26, "", "", "", "", "", "", "", "", 4391., 749486., 24.12, 0.141, 4601., 
  0.148, 0.097, 10.3, "samples tested", "", "", "", "", "", "", "", "", "", 
  35.19, 3.1072945*^7, 126.719, 21.1, 3.385, 1.948, 4227.63, 12., 298.245, 
  4.97, 0.3, 7.7, 41.047, 0.9, 64.07, 0.611}, 
 {"GHA", "Africa", "Ghana", "2021-01-24", 60794., 679., 440., 367., 6., 3., 
  1956.493, 21.852, 14.16, 11.811, 0.193, 0.097, 1.25, "", "", "", "", "", 
  "", "", "", "", "", "", "", 4609., 0.148, 0.095, 10.5, "samples tested", 
  "", "", "", "", "", "", "", "", "", 35.19, 3.1072945*^7, 126.719, 21.1, 
  3.385, 1.948, 4227.63, 12., 298.245, 4.97, 0.3, 7.7, 41.047, 0.9, 64.07, 
  0.611}, {"GHA", "Africa", "Ghana", "2021-01-25", 62135., 1341., 581.429, 
  372., 5., 2.857, 1999.65, 43.157, 18.712, 11.972, 0.161, 0.092, 1.25, "", 
  "", "", "", "", "", "", "", "", 757560., 24.38, "", 4464., 0.144, 0.13, 
  7.7, "samples tested", "", "", "", "", "", "", "", "", "", 38.89, 
  3.1072945*^7, 126.719, 21.1, 3.385, 1.948, 4227.63, 12., 298.245, 4.97, 
  0.3, 7.7, 41.047, 0.9, 64.07, 0.611}, {"GHA", "Africa", "Ghana", 
  "2021-01-26", 62135., 0., 529.143, 372., 0., 2., 1999.65, 0., 17.029, 
  11.972, 0., 0.064, 1.24, "", "", "", "", "", "", "", "", 5094., 762654., 
  24.544, 0.164, 4585., 0.148, 0.115, 8.7, "samples tested", "", "", "", "", 
  "", "", "", "", "", 38.89, 3.1072945*^7, 126.719, 21.1, 3.385, 1.948, 
  4227.63, 12., 298.245, 4.97, 0.3, 7.7, 41.047, 0.9, 64.07, 0.611}, 
 {"GHA", "Africa", "Ghana", "2021-01-27", 62751., 616., 617.143, 377., 5., 
  2.714, 2019.474, 19.824, 19.861, 12.133, 0.161, 0.087, 1.23, "", "", "", 
  "", "", "", "", "", 4278., 766932., 24.682, 0.138, 4528., 0.146, 0.136, 
  7.3, "samples tested", "", "", "", "", "", "", "", "", "", 38.89, 
  3.1072945*^7, 126.719, 21.1, 3.385, 1.948, 4227.63, 12., 298.245, 4.97, 
  0.3, 7.7, 41.047, 0.9, 64.07, 0.611}, {"GHA", "Africa", "Ghana", 
  "2021-01-28", 63883., 1132., 629., 390., 13., 4.143, 2055.904, 36.43, 
  20.243, 12.551, 0.418, 0.133, 1.23, "", "", "", "", "", "", "", "", 6187., 
  773119., 24.881, 0.199, 4700., 0.151, 0.134, 7.5, "samples tested", "", "", 
  "", "", "", "", "", "", "", 38.89, 3.1072945*^7, 126.719, 21.1, 3.385, 
  1.948, 4227.63, 12., 298.245, 4.97, 0.3, 7.7, 41.047, 0.9, 64.07, 0.611}, 
 {"GHA", "Africa", "Ghana", "2021-01-29", 63883., 0., 629., 390., 0., 4.143, 
  2055.904, 0., 20.243, 12.551, 0., 0.133, 1.22, "", "", "", "", "", "", "", 
  "", 5165., 778284., 25.047, 0.166, 4741., 0.153, 0.133, 7.5, 
  "samples tested", "", "", "", "", "", "", "", "", "", 38.89, 3.1072945*^7, 
  126.719, 21.1, 3.385, 1.948, 4227.63, 12., 298.245, 4.97, 0.3, 7.7, 41.047, 
  0.9, 64.07, 0.611}, {"GHA", "Africa", "Ghana", "2021-01-30", 65427., 1544., 
  758.857, 405., 15., 6.286, 2105.594, 49.69, 24.422, 13.034, 0.483, 0.202, 
  1.21, "", "", "", "", "", "", "", "", 5148., 783432., 25.213, 0.166, 4849., 
  0.156, 0.156, 6.4, "samples tested", "", "", "", "", "", "", "", "", "", 
  38.89, 3.1072945*^7, 126.719, 21.1, 3.385, 1.948, 4227.63, 12., 298.245, 
  4.97, 0.3, 7.7, 41.047, 0.9, 64.07, 0.611}, 
 {"GHA", "Africa", "Ghana", "2021-01-31", 67010., 1583., 888., 416., 11., 7., 
  2156.538, 50.945, 28.578, 13.388, 0.354, 0.225, 1.2, "", "", "", "", "", 
  "", "", "", 5094., 788526., 25.377, 0.164, 5000., 0.161, 0.178, 5.6, 
  "samples tested", "", "", "", "", "", "", "", "", "", 38.89, 3.1072945*^7, 
  126.719, 21.1, 3.385, 1.948, 4227.63, 12., 298.245, 4.97, 0.3, 7.7, 41.047, 
  0.9, 64.07, 0.611}, {"GHA", "Africa", "Ghana", "2021-02-01", 67010., 0., 
  696.429, 416., 0., 6.286, 2156.538, 0., 22.413, 13.388, 0., 0.202, 1.19, 
  "", "", "", "", "", "", "", "", 4410., 792936., 25.519, 0.142, 5054., 
  0.163, 0.138, 7.3, "samples tested", "", "", "", "", "", "", "", "", "", 
  38.89, 3.1072945*^7, 126.719, 21.1, 3.385, 1.948, 4227.63, 12., 298.245, 
  4.97, 0.3, 7.7, 41.047, 0.9, 64.07, 0.611}, 
 {"GHA", "Africa", "Ghana", "2021-02-02", 67782., 772., 806.714, 424., 8., 
  7.429, 2181.383, 24.845, 25.962, 13.645, 0.257, 0.239, 1.18, "", "", "", 
  "", "", "", "", "", 3287., 796223., 25.624, 0.106, 4796., 0.154, 0.168, 
  5.9, "samples tested", "", "", "", "", "", "", "", "", "", 38.89, 
  3.1072945*^7, 126.719, 21.1, 3.385, 1.948, 4227.63, 12., 298.245, 4.97, 
  0.3, 7.7, 41.047, 0.9, 64.07, 0.611}, {"GHA", "Africa", "Ghana", 
  "2021-02-03", 68559., 777., 829.714, 433., 9., 8., 2206.389, 25.006, 
  26.702, 13.935, 0.29, 0.257, 1.17, "", "", "", "", "", "", "", "", 5930., 
  802153., 25.815, 0.191, 5032., 0.162, 0.165, 6.1, "samples tested", "", "", 
  "", "", "", "", "", "", "", 38.89, 3.1072945*^7, 126.719, 21.1, 3.385, 
  1.948, 4227.63, 12., 298.245, 4.97, 0.3, 7.7, 41.047, 0.9, 64.07, 0.611}, 
 {"GHA", "Africa", "Ghana", "2021-02-04", 69255., 696., 767.429, 440., 7., 
  7.143, 2228.788, 22.399, 24.698, 14.16, 0.225, 0.23, 1.16, "", "", "", "", 
  "", "", "", "", 3499., 805652., 25.928, 0.113, 4648., 0.15, 0.165, 6.1, 
  "samples tested", "", "", "", "", "", "", "", "", "", 38.89, 3.1072945*^7, 
  126.719, 21.1, 3.385, 1.948, 4227.63, 12., 298.245, 4.97, 0.3, 7.7, 41.047, 
  0.9, 64.07, 0.611}, {"GHA", "Africa", "Ghana", "2021-02-05", 70046., 791., 
  880.429, 449., 9., 8.429, 2254.244, 25.456, 28.334, 14.45, 0.29, 0.271, 
  1.16, "", "", "", "", "", "", "", "", 4388., 810040., 26.069, 0.141, 4537., 
  0.146, 0.194, 5.2, "samples tested", "", "", "", "", "", "", "", "", "", 
  38.89, 3.1072945*^7, 126.719, 21.1, 3.385, 1.948, 4227.63, 12., 298.245, 
  4.97, 0.3, 7.7, 41.047, 0.9, 64.07, 0.611}, 
 {"GHA", "Africa", "Ghana", "2021-02-06", 70046., 0., 659.857, 449., 0., 
  6.286, 2254.244, 0., 21.236, 14.45, 0., 0.202, 1.15, "", "", "", "", "", 
  "", "", "", 4394., 814434., 26.21, 0.141, 4429., 0.143, 0.149, 6.7, 
  "samples tested", "", "", "", "", "", "", "", "", "", 38.89, 3.1072945*^7, 
  126.719, 21.1, 3.385, 1.948, 4227.63, 12., 298.245, 4.97, 0.3, 7.7, 41.047, 
  0.9, 64.07, 0.611}, {"GHA", "Africa", "Ghana", "2021-02-07", 70768., 722., 
  536.857, 457., 8., 5.857, 2277.48, 23.236, 17.277, 14.707, 0.257, 0.188, 
  1.14, "", "", "", "", "", "", "", "", 3556., 817990., 26.325, 0.114, 4209., 
  0.135, 0.128, 7.8, "samples tested", "", "", "", "", "", "", "", "", "", 
  38.89, 3.1072945*^7, 126.719, 21.1, 3.385, 1.948, 4227.63, 12., 298.245, 
  4.97, 0.3, 7.7, 41.047, 0.9, 64.07, 0.611}, 
 {"GHA", "Africa", "Ghana", "2021-02-08", 72328., 1560., 759.714, 472., 15., 
  8., 2327.684, 50.204, 24.449, 15.19, 0.483, 0.257, 1.13, "", "", "", "", 
  "", "", "", "", 4653., 822643., 26.475, 0.15, 4244., 0.137, 0.179, 5.6, 
  "samples tested", "", "", "", "", "", "", "", "", "", 38.89, 3.1072945*^7, 
  126.719, 21.1, 3.385, 1.948, 4227.63, 12., 298.245, 4.97, 0.3, 7.7, 41.047, 
  0.9, 64.07, 0.611}, {"GHA", "Africa", "Ghana", "2021-02-09", 73003., 675., 
  745.857, 482., 10., 8.286, 2349.407, 21.723, 24.003, 15.512, 0.322, 0.267, 
  1.12, "", "", "", "", "", "", "", "", 5141., 827784., 26.64, 0.165, 4509., 
  0.145, 0.165, 6., "samples tested", "", "", "", "", "", "", "", "", "", 
  38.89, 3.1072945*^7, 126.719, 21.1, 3.385, 1.948, 4227.63, 12., 298.245, 
  4.97, 0.3, 7.7, 41.047, 0.9, 64.07, 0.611}, 
 {"GHA", "Africa", "Ghana", "2021-02-10", 73003., 0., 634.857, 482., 0., 7., 
  2349.407, 0., 20.431, 15.512, 0., 0.225, 1.11, "", "", "", "", "", "", "", 
  "", 4976., 832760., 26.8, 0.16, 4372., 0.141, 0.145, 6.9, "samples tested", 
  "", "", "", "", "", "", "", "", "", 38.89, 3.1072945*^7, 126.719, 21.1, 
  3.385, 1.948, 4227.63, 12., 298.245, 4.97, 0.3, 7.7, 41.047, 0.9, 64.07, 
  0.611}, {"GHA", "Africa", "Ghana", "2021-02-11", 73557., 554., 614.571, 
  494., 12., 7.714, 2367.236, 17.829, 19.778, 15.898, 0.386, 0.248, 1.11, "", 
  "", "", "", "", "", "", "", 5165., 837925., 26.966, 0.166, 4610., 0.148, 
  0.133, 7.5, "samples tested", "", "", "", "", "", "", "", "", "", 38.89, 
  3.1072945*^7, 126.719, 21.1, 3.385, 1.948, 4227.63, 12., 298.245, 4.97, 
  0.3, 7.7, 41.047, 0.9, 64.07, 0.611}, {"GHA", "Africa", "Ghana", 
  "2021-02-12", 74347., 790., 614.429, 505., 11., 8., 2392.66, 25.424, 
  19.774, 16.252, 0.354, 0.257, 1.1, "", "", "", "", "", "", "", "", 3438., 
  841363., 27.077, 0.111, 4475., 0.144, 0.137, 7.3, "samples tested", "", "", 
  "", "", "", "", "", "", "", 38.89, 3.1072945*^7, 126.719, 21.1, 3.385, 
  1.948, 4227.63, 12., 298.245, 4.97, 0.3, 7.7, 41.047, 0.9, 64.07, 0.611}, 
 {"GHA", "Africa", "Ghana", "2021-02-13", 75836., 1489., 827.143, 533., 28., 
  12., 2440.58, 47.92, 26.619, 17.153, 0.901, 0.386, 1.09, "", "", "", "", 
  "", "", "", "", 4811., 846174., 27.232, 0.155, 4534., 0.146, 0.182, 5.5, 
  "samples tested", "", "", "", "", "", "", "", "", "", 38.89, 3.1072945*^7, 
  126.719, 21.1, 3.385, 1.948, 4227.63, 12., 298.245, 4.97, 0.3, 7.7, 41.047, 
  0.9, 64.07, 0.611}, {"GHA", "Africa", "Ghana", "2021-02-14", 75836., 0., 
  724., 533., 0., 10.857, 2440.58, 0., 23.3, 17.153, 0., 0.349, 1.08, "", "", 
  "", "", "", "", "", "", 3717., 849891., 27.351, 0.12, 4557., 0.147, 0.159, 
  6.3, "samples tested", "", "", "", "", "", "", "", "", "", 38.89, 
  3.1072945*^7, 126.719, 21.1, 3.385, 1.948, 4227.63, 12., 298.245, 4.97, 
  0.3, 7.7, 41.047, 0.9, 64.07, 0.611}, {"GHA", "Africa", "Ghana", 
  "2021-02-15", 76492., 656., 594.857, 542., 9., 10., 2461.691, 21.112, 
  19.144, 17.443, 0.29, 0.322, 1.08, "", "", "", "", "", "", "", "", 4217., 
  854108., 27.487, 0.136, 4495., 0.145, 0.132, 7.6, "samples tested", "", "", 
  "", "", "", "", "", "", "", 38.89, 3.1072945*^7, 126.719, 21.1, 3.385, 
  1.948, 4227.63, 12., 298.245, 4.97, 0.3, 7.7, 41.047, 0.9, 64.07, 0.611}, 
 {"GHA", "Africa", "Ghana", "2021-02-16", 77046., 554., 577.571, 555., 13., 
  10.429, 2479.52, 17.829, 18.588, 17.861, 0.418, 0.336, 1.07, "", "", "", 
  "", "", "", "", "", 4217., 858325., 27.623, 0.136, 4363., 0.14, 0.132, 7.6, 
  "samples tested", "", "", "", "", "", "", "", "", "", 38.89, 3.1072945*^7, 
  126.719, 21.1, 3.385, 1.948, 4227.63, 12., 298.245, 4.97, 0.3, 7.7, 41.047, 
  0.9, 64.07, 0.611}, {"GHA", "Africa", "Ghana", "2021-02-17", 78271., 1225., 
  752.571, 565., 10., 11.857, 2518.944, 39.423, 24.22, 18.183, 0.322, 0.382, 
  1.06, "", "", "", "", "", "", "", "", 4661., 862986., 27.773, 0.15, 4318., 
  0.139, 0.174, 5.7, "samples tested", "", "", "", "", "", "", "", "", "", 
  38.89, 3.1072945*^7, 126.719, 21.1, 3.385, 1.948, 4227.63, 12., 298.245, 
  4.97, 0.3, 7.7, 41.047, 0.9, 64.07, 0.611}, 
 {"GHA", "Africa", "Ghana", "2021-02-18", 78689., 418., 733.143, 568., 3., 
  10.571, 2532.396, 13.452, 23.594, 18.28, 0.097, 0.34, 1.05, "", "", "", "", 
  "", "", "", "", 5187., 868173., 27.94, 0.167, 4321., 0.139, 0.17, 5.9, 
  "samples tested", "", "", "", "", "", "", "", "", "", 38.89, 3.1072945*^7, 
  126.719, 21.1, 3.385, 1.948, 4227.63, 12., 298.245, 4.97, 0.3, 7.7, 41.047, 
  0.9, 64.07, 0.611}, {"GHA", "Africa", "Ghana", "2021-02-19", 79165., 476., 
  688.286, 568., 0., 9., 2547.715, 15.319, 22.151, 18.28, 0., 0.29, 1.05, "", 
  "", "", "", "", "", "", "", 4421., 872594., 28.082, 0.142, 4462., 0.144, 
  0.154, 6.5, "samples tested", "", "", "", "", "", "", "", "", "", 38.89, 
  3.1072945*^7, 126.719, 21.1, 3.385, 1.948, 4227.63, 12., 298.245, 4.97, 
  0.3, 7.7, 41.047, 0.9, 64.07, 0.611}, {"GHA", "Africa", "Ghana", 
  "2021-02-20", 79655., 490., 545.571, 572., 4., 5.571, 2563.484, 15.769, 
  17.558, 18.408, 0.129, 0.179, 1.04, "", "", "", "", "", "", "", "", 4245., 
  876839., 28.219, 0.137, 4381., 0.141, 0.125, 8., "samples tested", "", "", 
  "", "", "", "", "", "", "", 38.89, 3.1072945*^7, 126.719, 21.1, 3.385, 
  1.948, 4227.63, 12., 298.245, 4.97, 0.3, 7.7, 41.047, 0.9, 64.07, 0.611}, 
 {"GHA", "Africa", "Ghana", "2021-02-21", 80253., 598., 631., 577., 5., 
  6.286, 2582.729, 19.245, 20.307, 18.569, 0.161, 0.202, 1.03, "", "", "", 
  "", "", "", "", "", 4078., 880917., 28.35, 0.131, 4432., 0.143, 0.142, 7., 
  "samples tested", "", "", "", "", "", "", "", "", "", 38.89, 3.1072945*^7, 
  126.719, 21.1, 3.385, 1.948, 4227.63, 12., 298.245, 4.97, 0.3, 7.7, 41.047, 
  0.9, 64.07, 0.611}, {"GHA", "Africa", "Ghana", "2021-02-22", 80759., 506., 
  609.571, 582., 5., 5.714, 2599.013, 16.284, 19.617, 18.73, 0.161, 0.184, 
  1.03, "", "", "", "", "", "", "", "", 4297., 885214., 28.488, 0.138, 4444., 
  0.143, 0.137, 7.3, "samples tested", "", "", "", "", "", "", "", "", "", 
  38.89, 3.1072945*^7, 126.719, 21.1, 3.385, 1.948, 4227.63, 12., 298.245, 
  4.97, 0.3, 7.7, 41.047, 0.9, 64.07, 0.611}, 
 {"GHA", "Africa", "Ghana", "2021-02-23", 80759., 0., 530.429, 582., 0., 
  3.857, 2599.013, 0., 17.07, 18.73, 0., 0.124, 1.02, "", "", "", "", "", "", 
  "", "", 4418., 889632., 28.63, 0.142, 4472., 0.144, 0.119, 8.4, 
  "samples tested", "", "", "", "", "", "", "", "", "", 44.44, 3.1072945*^7, 
  126.719, 21.1, 3.385, 1.948, 4227.63, 12., 298.245, 4.97, 0.3, 7.7, 41.047, 
  0.9, 64.07, 0.611}, {"GHA", "Africa", "Ghana", "2021-02-24", 81245., 486., 
  424.857, 584., 2., 2.714, 2614.654, 15.641, 13.673, 18.794, 0.064, 0.087, 
  1.01, "", "", "", "", "", "", "", "", 3970., 893602., 28.758, 0.128, 4374., 
  0.141, 0.097, 10.3, "samples tested", "", "", "", "", "", "", "", "", "", 
  44.44, 3.1072945*^7, 126.719, 21.1, 3.385, 1.948, 4227.63, 12., 298.245, 
  4.97, 0.3, 7.7, 41.047, 0.9, 64.07, 0.611}, 
 {"GHA", "Africa", "Ghana", "2021-02-25", 81673., 428., 426.286, 588., 4., 
  2.857, 2628.428, 13.774, 13.719, 18.923, 0.129, 0.092, 1.01, "", "", "", 
  "", "", "", "", "", 4667., 898269., 28.908, 0.15, 4299., 0.138, 0.099, 
  10.1, "samples tested", "", "", "", "", "", "", "", "", "", 44.44, 
  3.1072945*^7, 126.719, 21.1, 3.385, 1.948, 4227.63, 12., 298.245, 4.97, 
  0.3, 7.7, 41.047, 0.9, 64.07, 0.611}, {"GHA", "Africa", "Ghana", 
  "2021-02-26", 82586., 913., 488.714, 594., 6., 3.714, 2657.811, 29.382, 
  15.728, 19.116, 0.193, 0.12, 1.01, "", "", "", "", "", "", "", "", 4544., 
  902813., 29.055, 0.146, 4317., 0.139, 0.113, 8.8, "samples tested", "", "", 
  "", "", "", "", "", "", "", 44.44, 3.1072945*^7, 126.719, 21.1, 3.385, 
  1.948, 4227.63, 12., 298.245, 4.97, 0.3, 7.7, 41.047, 0.9, 64.07, 0.611}, 
 {"GHA", "Africa", "Ghana", "2021-02-27", 82586., 0., 418.714, 594., 0., 
  3.143, 2657.811, 0., 13.475, 19.116, 0., 0.101, 1., "", "", "", "", "", "", 
  "", "", 4014., 906827., 29.184, 0.129, 4284., 0.138, 0.098, 10.2, 
  "samples tested", "", "", "", "", "", "", "", "", "", 44.44, 3.1072945*^7, 
  126.719, 21.1, 3.385, 1.948, 4227.63, 12., 298.245, 4.97, 0.3, 7.7, 41.047, 
  0.9, 64.07, 0.611}, {"GHA", "Africa", "Ghana", "2021-02-28", 84023., 1437., 
  538.571, 607., 13., 4.286, 2704.057, 46.246, 17.332, 19.535, 0.418, 0.138, 
  1., "", "", "", "", "", "", "", "", 3846., 910673., 29.308, 0.124, 4251., 
  0.137, 0.127, 7.9, "samples tested", "", "", "", "", "", "", "", "", "", 
  44.44, 3.1072945*^7, 126.719, 21.1, 3.385, 1.948, 4227.63, 12., 298.245, 
  4.97, 0.3, 7.7, 41.047, 0.9, 64.07, 0.611}, 
 {"GHA", "Africa", "Ghana", "2021-03-01", 84023., 0., 466.286, 607., 0., 
  3.571, 2704.057, 0., 15.006, 19.535, 0., 0.115, 0.99, "", "", "", "", "", 
  "", "", "", 2884., 913557., 29.4, 0.093, 4049., 0.13, 0.115, 8.7, 
  "samples tested", 0., 0., "", "", "", 0., 0., "", "", 44.44, 3.1072945*^7, 
  126.719, 21.1, 3.385, 1.948, 4227.63, 12., 298.245, 4.97, 0.3, 7.7, 41.047, 
  0.9, 64.07, 0.611}, {"GHA", "Africa", "Ghana", "2021-03-02", 84023., 0., 
  466.286, 607., 0., 3.571, 2704.057, 0., 15.006, 19.535, 0., 0.115, 0.98, 
  "", "", "", "", "", "", "", "", 4024., 917581., 29.53, 0.13, 3993., 0.129, 
  0.117, 8.6, "samples tested", "", "", "", "", 28893., "", "", "", 930., 
  44.44, 3.1072945*^7, 126.719, 21.1, 3.385, 1.948, 4227.63, 12., 298.245, 
  4.97, 0.3, 7.7, 41.047, 0.9, 64.07, 0.611}, 
 {"GHA", "Africa", "Ghana", "2021-03-03", 84349., 326., 443.429, 611., 4., 
  3.857, 2714.548, 10.491, 14.271, 19.663, 0.129, 0.124, 0.98, "", "", "", 
  "", "", "", "", "", 3797., 921378., 29.652, 0.122, 3968., 0.128, 0.112, 
  8.9, "samples tested", "", "", "", "", 28893., "", "", "", 930., 44.44, 
  3.1072945*^7, 126.719, 21.1, 3.385, 1.948, 4227.63, 12., 298.245, 4.97, 
  0.3, 7.7, 41.047, 0.9, 64.07, 0.611}, {"GHA", "Africa", "Ghana", 
  "2021-03-04", 85239., 890., 509.429, 629., 18., 5.857, 2743.19, 28.642, 
  16.395, 20.243, 0.579, 0.188, 0.97, "", "", "", "", "", "", "", "", 4233., 
  925611., 29.788, 0.136, 3906., 0.126, 0.13, 7.7, "samples tested", "", "", 
  "", "", 28893., "", "", "", 930., 44.44, 3.1072945*^7, 126.719, 21.1, 
  3.385, 1.948, 4227.63, 12., 298.245, 4.97, 0.3, 7.7, 41.047, 0.9, 64.07, 
  0.611}, {"GHA", "Africa", "Ghana", "2021-03-05", 85239., 0., 379., 629., 
  0., 5., 2743.19, 0., 12.197, 20.243, 0., 0.161, 0.97, "", "", "", "", "", 
  "", "", "", 3578., 929189., 29.903, 0.115, 3768., 0.121, 0.101, 9.9, 
  "samples tested", "", "", "", "", 28893., "", "", "", 930., 44.44, 
  3.1072945*^7, 126.719, 21.1, 3.385, 1.948, 4227.63, 12., 298.245, 4.97, 
  0.3, 7.7, 41.047, 0.9, 64.07, 0.611}, {"GHA", "Africa", "Ghana", 
  "2021-03-06", 86092., 853., 500.857, 640., 11., 6.571, 2770.642, 27.452, 
  16.119, 20.597, 0.354, 0.211, 0.96, "", "", "", "", "", "", "", "", 3462., 
  932651., 30.015, 0.111, 3689., 0.119, 0.136, 7.4, "samples tested", "", "", 
  "", "", 28893., "", "", "", 930., 44.44, 3.1072945*^7, 126.719, 21.1, 
  3.385, 1.948, 4227.63, 12., 298.245, 4.97, 0.3, 7.7, 41.047, 0.9, 64.07, 
  0.611}, {"GHA", "Africa", "Ghana", "2021-03-07", 86465., 373., 348.857, 
  647., 7., 5.714, 2782.646, 12.004, 11.227, 20.822, 0.225, 0.184, 0.96, "", 
  "", "", "", "", "", "", "", 2097., 934748., 30.082, 0.067, 3439., 0.111, 
  0.101, 9.9, "samples tested", "", "", "", "", 28893., "", "", "", 930., 
  50.93, 3.1072945*^7, 126.719, 21.1, 3.385, 1.948, 4227.63, 12., 298.245, 
  4.97, 0.3, 7.7, 41.047, 0.9, 64.07, 0.611}, 
 {"GHA", "Africa", "Ghana", "2021-03-08", 86465., 0., 348.857, 647., 0., 
  5.714, 2782.646, 0., 11.227, 20.822, 0., 0.184, 0.95, "", "", "", "", "", 
  "", "", "", 2578., 937326., 30.165, 0.083, 3396., 0.109, 0.103, 9.7, 
  "samples tested", 202252., 202252., "", "", 28893., 0.65, 0.65, "", 930., 
  50.93, 3.1072945*^7, 126.719, 21.1, 3.385, 1.948, 4227.63, 12., 298.245, 
  4.97, 0.3, 7.7, 41.047, 0.9, 64.07, 0.611}, 
 {"GHA", "Africa", "Ghana", "2021-03-09", 86737., 272., 387.714, 656., 9., 
  7., 2791.399, 8.754, 12.478, 21.112, 0.29, 0.225, 0.95, "", "", "", "", "", 
  "", "", "", 2410., 939736., 30.243, 0.078, 3165., 0.102, 0.123, 8.2, 
  "samples tested", "", "", "", "", 31748., "", "", "", 1022., 50.93, 
  3.1072945*^7, 126.719, 21.1, 3.385, 1.948, 4227.63, 12., 298.245, 4.97, 
  0.3, 7.7, 41.047, 0.9, 64.07, 0.611}, {"GHA", "Africa", "Ghana", 
  "2021-03-10", 86737., 0., 341.143, 656., 0., 6.429, 2791.399, 0., 10.979, 
  21.112, 0., 0.207, 0.94, "", "", "", "", "", "", "", "", 2612., 942348., 
  30.327, 0.084, 2996., 0.096, 0.114, 8.8, "samples tested", 300000., 
  300000., "", "", 34602., 0.97, 0.97, "", 1114., 50.93, 3.1072945*^7, 
  126.719, 21.1, 3.385, 1.948, 4227.63, 12., 298.245, 4.97, 0.3, 7.7, 41.047, 
  0.9, 64.07, 0.611}, {"GHA", "Africa", "Ghana", "2021-03-11", 86737., 0., 
  214., 656., 0., 3.857, 2791.399, 0., 6.887, 21.112, 0., 0.124, 0.94, "", 
  "", "", "", "", "", "", "", 3395., 945743., 30.436, 0.109, 2876., 0.093, 
  0.074, 13.4, "samples tested", "", "", "", "", 32617., "", "", "", 1050., 
  50.93, 3.1072945*^7, 126.719, 21.1, 3.385, 1.948, 4227.63, 12., 298.245, 
  4.97, 0.3, 7.7, 41.047, 0.9, 64.07, 0.611}, 
 {"GHA", "Africa", "Ghana", "2021-03-12", 86737., 0., 214., 656., 0., 3.857, 
  2791.399, 0., 6.887, 21.112, 0., 0.124, 0.94, "", "", "", "", "", "", "", 
  "", 7298., 953041., 30.671, 0.235, 3407., 0.11, 0.063, 15.9, 
  "samples tested", "", "", "", "", 30632., "", "", "", 986., 50.93, 
  3.1072945*^7, 126.719, 21.1, 3.385, 1.948, 4227.63, 12., 298.245, 4.97, 
  0.3, 7.7, 41.047, 0.9, 64.07, 0.611}, {"GHA", "Africa", "Ghana", 
  "2021-03-13", 87480., 743., 198.286, 679., 23., 5.571, 2815.311, 23.911, 
  6.381, 21.852, 0.74, 0.179, 0.94, "", "", "", "", "", "", "", "", 2896., 
  955937., 30.764, 0.093, 3327., 0.107, 0.06, 16.8, "samples tested", "", "", 
  "", "", 28648., "", "", "", 922., 50.93, 3.1072945*^7, 126.719, 21.1, 
  3.385, 1.948, 4227.63, 12., 298.245, 4.97, 0.3, 7.7, 41.047, 0.9, 64.07, 
  0.611}, {"GHA", "Africa", "Ghana", "2021-03-14", 87762., 282., 185.286, 
  685., 6., 5.429, 2824.386, 9.075, 5.963, 22.045, 0.193, 0.175, 0.93, "", 
  "", "", "", "", "", "", "", "", "", "", "", 3442., 0.111, 0.054, 18.6, 
  "samples tested", "", "", "", "", 26663., "", "", "", 858., 50.93, 
  3.1072945*^7, 126.719, 21.1, 3.385, 1.948, 4227.63, 12., 298.245, 4.97, 
  0.3, 7.7, 41.047, 0.9, 64.07, 0.611}, {"GHA", "Africa", "Ghana", 
  "2021-03-15", 87985., 223., 217.143, 691., 6., 6.286, 2831.563, 7.177, 
  6.988, 22.238, 0.193, 0.202, 0.93, "", "", "", "", "", "", "", "", "", 
  961744., 30.951, "", 3488., 0.112, 0.062, 16.1, "samples tested", "", "", 
  "", "", 24678., "", "", "", 794., 50.93, 3.1072945*^7, 126.719, 21.1, 
  3.385, 1.948, 4227.63, 12., 298.245, 4.97, 0.3, 7.7, 41.047, 0.9, 64.07, 
  0.611}, {"GHA", "Africa", "Ghana", "2021-03-16", 88228., 243., 213., 698., 
  7., 6., 2839.383, 7.82, 6.855, 22.463, 0.225, 0.193, 0.93, "", "", "", "", 
  "", "", "", "", 2430., 964174., 31.029, 0.078, 3491., 0.112, 0.061, 16.4, 
  "samples tested", "", "", "", "", 19839., "", "", "", 638., 50.93, 
  3.1072945*^7, 126.719, 21.1, 3.385, 1.948, 4227.63, 12., 298.245, 4.97, 
  0.3, 7.7, 41.047, 0.9, 64.07, 0.611}, {"GHA", "Africa", "Ghana", 
  "2021-03-17", 88421., 193., 240.571, 705., 7., 7., 2845.594, 6.211, 7.742, 
  22.689, 0.225, 0.225, 0.93, "", "", "", "", "", "", "", "", 2796., 966970., 
  31.119, 0.09, 3517., 0.113, 0.068, 14.6, "samples tested", "", "", "", "", 
  15000., "", "", "", 483., 50.93, 3.1072945*^7, 126.719, 21.1, 3.385, 1.948, 
  4227.63, 12., 298.245, 4.97, 0.3, 7.7, 41.047, 0.9, 64.07, 0.611}, 
 {"GHA", "Africa", "Ghana", "2021-03-18", 88421., 0., 240.571, 705., 0., 7., 
  2845.594, 0., 7.742, 22.689, 0., 0.225, 0.92, "", "", "", "", "", "", "", 
  "", 3078., 970048., 31.218, 0.099, 3472., 0.112, 0.069, 14.4, 
  "samples tested", 420000., 420000., "", "", 15000., 1.35, 1.35, "", 483., 
  50.93, 3.1072945*^7, 126.719, 21.1, 3.385, 1.948, 4227.63, 12., 298.245, 
  4.97, 0.3, 7.7, 41.047, 0.9, 64.07, 0.611}, 
 {"GHA", "Africa", "Ghana", "2021-03-19", 89008., 587., 324.429, 713., 8., 
  8.143, 2864.485, 18.891, 10.441, 22.946, 0.257, 0.262, 0.92, "", "", "", 
  "", "", "", "", "", 2843., 972891., 31.31, 0.091, 2836., 0.091, 0.114, 8.7, 
  "samples tested", "", "", "", "", 14762., "", "", "", 475., 50.93, 
  3.1072945*^7, 126.719, 21.1, 3.385, 1.948, 4227.63, 12., 298.245, 4.97, 
  0.3, 7.7, 41.047, 0.9, 64.07, 0.611}, {"GHA", "Africa", "Ghana", 
  "2021-03-20", 89276., 268., 256.571, 716., 3., 5.286, 2873.11, 8.625, 
  8.257, 23.043, 0.097, 0.17, 0.92, "", "", "", "", "", "", "", "", 2921., 
  975812., 31.404, 0.094, 2839., 0.091, 0.09, 11.1, "samples tested", "", "", 
  "", "", 14524., "", "", "", 467., 50.93, 3.1072945*^7, 126.719, 21.1, 
  3.385, 1.948, 4227.63, 12., 298.245, 4.97, 0.3, 7.7, 41.047, 0.9, 64.07, 
  0.611}, {"GHA", "Africa", "Ghana", "2021-03-21", 89682., 406., 274.286, 
  725., 9., 5.714, 2886.176, 13.066, 8.827, 23.332, 0.29, 0.184, 0.92, "", 
  "", "", "", "", "", "", "", 3664., 979476., 31.522, 0.118, 2948., 0.095, 
  0.093, 10.7, "samples tested", "", "", "", "", 14286., "", "", "", 460., 
  50.93, 3.1072945*^7, 126.719, 21.1, 3.385, 1.948, 4227.63, 12., 298.245, 
  4.97, 0.3, 7.7, 41.047, 0.9, 64.07, 0.611}, 
 {"GHA", "Africa", "Ghana", "2021-03-22", 89682., 0., 242.429, 725., 0., 
  4.857, 2886.176, 0., 7.802, 23.332, 0., 0.156, 0.91, "", "", "", "", "", 
  "", "", "", 1548., 981024., 31.572, 0.05, 2754., 0.089, 0.088, 11.4, 
  "samples tested", "", "", "", "", 14048., "", "", "", 452., 50.93, 
  3.1072945*^7, 126.719, 21.1, 3.385, 1.948, 4227.63, 12., 298.245, 4.97, 
  0.3, 7.7, 41.047, 0.9, 64.07, 0.611}, {"GHA", "Africa", "Ghana", 
  "2021-03-23", 89893., 211., 237.857, 734., 9., 5.143, 2892.967, 6.79, 
  7.655, 23.622, 0.29, 0.166, 0.91, "", "", "", "", "", "", "", "", 2363., 
  983387., 31.648, 0.076, 2745., 0.088, 0.087, 11.5, "samples tested", "", 
  "", "", "", 13810., "", "", "", 444., 50.93, 3.1072945*^7, 126.719, 21.1, 
  3.385, 1.948, 4227.63, 12., 298.245, 4.97, 0.3, 7.7, 41.047, 0.9, 64.07, 
  0.611}, {"GHA", "Africa", "Ghana", "2021-03-24", 89893., 0., 210.286, 734., 
  0., 4.143, 2892.967, 0., 6.767, 23.622, 0., 0.133, 0.91, "", "", "", "", 
  "", "", "", "", 2962., 986349., 31.743, 0.095, 2768., 0.089, 0.076, 13.2, 
  "samples tested", 500000., 500000., "", "", 13571., 1.61, 1.61, "", 437., 
  50.93, 3.1072945*^7, 126.719, 21.1, 3.385, 1.948, 4227.63, 12., 298.245, 
  4.97, 0.3, 7.7, 41.047, 0.9, 64.07, 0.611}, 
 {"GHA", "Africa", "Ghana", "2021-03-25", 89999., 106., 225.429, 737., 3., 
  4.571, 2896.378, 3.411, 7.255, 23.718, 0.097, 0.147, 0.9, "", "", "", "", 
  "", "", "", "", "", "", "", "", 2790., 0.09, 0.081, 12.4, "samples tested", 
  "", "", "", "", 12440., "", "", "", 400., 50.93, 3.1072945*^7, 126.719, 
  21.1, 3.385, 1.948, 4227.63, 12., 298.245, 4.97, 0.3, 7.7, 41.047, 0.9, 
  64.07, 0.611}, {"GHA", "Africa", "Ghana", "2021-03-26", 90287., 288., 
  182.714, 740., 3., 3.857, 2905.647, 9.269, 5.88, 23.815, 0.097, 0.124, 0.9, 
  "", "", "", "", "", "", "", "", "", "", "", "", 2846., 0.092, 0.064, 15.6, 
  "samples tested", "", "", "", "", 11547., "", "", "", 372., 50.93, 
  3.1072945*^7, 126.719, 21.1, 3.385, 1.948, 4227.63, 12., 298.245, 4.97, 
  0.3, 7.7, 41.047, 0.9, 64.07, 0.611}, {"GHA", "Africa", "Ghana", 
  "2021-03-27", 90287., 0., 144.429, 740., 0., 3.429, 2905.647, 0., 4.648, 
  23.815, 0., 0.11, 0.9, "", "", "", "", "", "", "", "", "", 996046., 32.055, 
  "", 2891., 0.093, 0.05, 20., "samples tested", "", "", "", "", 10654., "", 
  "", "", 343., 50.93, 3.1072945*^7, 126.719, 21.1, 3.385, 1.948, 4227.63, 
  12., 298.245, 4.97, 0.3, 7.7, 41.047, 0.9, 64.07, 0.611}, 
 {"GHA", "Africa", "Ghana", "2021-03-28", 90287., 0., 86.429, 740., 0., 
  2.143, 2905.647, 0., 2.781, 23.815, 0., 0.069, 0.9, "", "", "", "", "", "", 
  "", "", 2343., 998389., 32.13, 0.075, 2702., 0.087, 0.032, 31.3, 
  "samples tested", "", "", "", "", 9760., "", "", "", 314., 50.93, 
  3.1072945*^7, 126.719, 21.1, 3.385, 1.948, 4227.63, 12., 298.245, 4.97, 
  0.3, 7.7, 41.047, 0.9, 64.07, 0.611}, {"GHA", "Africa", "Ghana", 
  "2021-03-29", 90287., 0., 86.429, 740., 0., 2.143, 2905.647, 0., 2.781, 
  23.815, 0., 0.069, 0.9, "", "", "", "", "", "", "", "", 3137., 1.001526*^6, 
  32.231, 0.101, 2929., 0.094, 0.03, 33.9, "samples tested", "", "", "", "", 
  8867., "", "", "", 285., 50.93, 3.1072945*^7, 126.719, 21.1, 3.385, 1.948, 
  4227.63, 12., 298.245, 4.97, 0.3, 7.7, 41.047, 0.9, 64.07, 0.611}, 
 {"GHA", "Africa", "Ghana", "2021-03-30", 90287., 0., 56.286, 740., 0., 
  0.857, 2905.647, 0., 1.811, 23.815, 0., 0.028, 0.9, "", "", "", "", "", "", 
  "", "", 2690., 1.004216*^6, 32.318, 0.087, 2976., 0.096, 0.019, 52.9, 
  "samples tested", "", "", "", "", 7974., "", "", "", 257., 47.22, 
  3.1072945*^7, 126.719, 21.1, 3.385, 1.948, 4227.63, 12., 298.245, 4.97, 
  0.3, 7.7, 41.047, 0.9, 64.07, 0.611}, {"GHA", "Africa", "Ghana", 
  "2021-03-31", 90583., 296., 98.571, 743., 3., 1.286, 2915.173, 9.526, 
  3.172, 23.911, 0.097, 0.041, 0.9, "", "", "", "", "", "", "", "", 3297., 
  1.007513*^6, 32.424, 0.106, 3023., 0.097, 0.033, 30.7, "samples tested", 
  "", "", "", "", 7081., "", "", "", 228., 47.22, 3.1072945*^7, 126.719, 
  21.1, 3.385, 1.948, 4227.63, 12., 298.245, 4.97, 0.3, 7.7, 41.047, 0.9, 
  64.07, 0.611}, {"GHA", "Africa", "Ghana", "2021-04-01", 90583., 0., 83.429, 
  743., 0., 0.857, 2915.173, 0., 2.685, 23.911, 0., 0.028, 0.9, "", "", "", 
  "", "", "", "", "", 3710., 1.011223*^6, 32.544, 0.119, 3092., 0.1, 0.027, 
  37.1, "samples tested", "", "", "", "", 7081., "", "", "", 228., 47.22, 
  3.1072945*^7, 126.719, 21.1, 3.385, 1.948, 4227.63, 12., 298.245, 4.97, 
  0.3, 7.7, 41.047, 0.9, 64.07, 0.611}, {"GHA", "Africa", "Ghana", 
  "2021-04-02", 90674., 91., 55.286, 744., 1., 0.571, 2918.101, 2.929, 1.779, 
  23.944, 0.032, 0.018, 0.9, "", "", "", "", "", "", "", "", 2869., 
  1.014092*^6, 32.636, 0.092, 3040., 0.098, 0.018, 55., "samples tested", "", 
  "", "", "", 7081., "", "", "", 228., 47.22, 3.1072945*^7, 126.719, 21.1, 
  3.385, 1.948, 4227.63, 12., 298.245, 4.97, 0.3, 7.7, 41.047, 0.9, 64.07, 
  0.611}, {"GHA", "Africa", "Ghana", "2021-04-03", 90674., 0., 55.286, 744., 
  0., 0.571, 2918.101, 0., 1.779, 23.944, 0., 0.018, 0.9, "", "", "", "", "", 
  "", "", "", 2716., 1.016808*^6, 32.723, 0.087, 2966., 0.095, 0.019, 53.6, 
  "samples tested", "", "", "", "", 7081., "", "", "", 228., 47.22, 
  3.1072945*^7, 126.719, 21.1, 3.385, 1.948, 4227.63, 12., 298.245, 4.97, 
  0.3, 7.7, 41.047, 0.9, 64.07, 0.611}, {"GHA", "Africa", "Ghana", 
  "2021-04-04", 90782., 108., 70.714, 748., 4., 1.143, 2921.577, 3.476, 
  2.276, 24.072, 0.129, 0.037, 0.91, "", "", "", "", "", "", "", "", 2092., 
  1.0189*^6, 32.791, 0.067, 2930., 0.094, 0.024, 41.4, "samples tested", "", 
  "", "", "", 7081., "", "", "", 228., 47.22, 3.1072945*^7, 126.719, 21.1, 
  3.385, 1.948, 4227.63, 12., 298.245, 4.97, 0.3, 7.7, 41.047, 0.9, 64.07, 
  0.611}, {"GHA", "Africa", "Ghana", "2021-04-05", 90900., 118., 87.571, 
  752., 4., 1.714, 2925.374, 3.798, 2.818, 24.201, 0.129, 0.055, 0.91, "", 
  "", "", "", "", "", "", "", 1974., 1.020874*^6, 32.854, 0.064, 2764., 
  0.089, 0.032, 31.6, "samples tested", "", "", "", "", 7081., "", "", "", 
  228., 47.22, 3.1072945*^7, 126.719, 21.1, 3.385, 1.948, 4227.63, 12., 
  298.245, 4.97, 0.3, 7.7, 41.047, 0.9, 64.07, 0.611}, 
 {"GHA", "Africa", "Ghana", "2021-04-06", 90946., 46., 94.143, 752., 0., 
  1.714, 2926.855, 1.48, 3.03, 24.201, 0., 0.055, 0.91, "", "", "", "", "", 
  "", "", "", 1897., 1.022771*^6, 32.915, 0.061, 2651., 0.085, 0.036, 28.2, 
  "samples tested", "", "", "", "", 7081., "", "", "", 228., 47.22, 
  3.1072945*^7, 126.719, 21.1, 3.385, 1.948, 4227.63, 12., 298.245, 4.97, 
  0.3, 7.7, 41.047, 0.9, 64.07, 0.611}, {"GHA", "Africa", "Ghana", 
  "2021-04-07", 91009., 63., 60.857, 752., 0., 1.286, 2928.882, 2.027, 1.959, 
  24.201, 0., 0.041, 0.91, "", "", "", "", "", "", "", "", 2883., 
  1.025654*^6, 33.008, 0.093, 2592., 0.083, 0.023, 42.6, "samples tested", 
  599128., 599128., "", "", 7081., 1.93, 1.93, "", 228., 47.22, 3.1072945*^7, 
  126.719, 21.1, 3.385, 1.948, 4227.63, 12., 298.245, 4.97, 0.3, 7.7, 41.047, 
  0.9, 64.07, 0.611}, {"GHA", "Africa", "Ghana", "2021-04-08", 91109., 100., 
  75.143, 752., 0., 1.286, 2932.101, 3.218, 2.418, 24.201, 0., 0.041, 0.91, 
  "", "", "", "", "", "", "", "", "", "", "", "", 2523., 0.081, 0.03, 33.6, 
  "samples tested", 647380., 647380., "", 48252., 12962., 2.08, 2.08, "", 
  417., 47.22, 3.1072945*^7, 126.719, 21.1, 3.385, 1.948, 4227.63, 12., 
  298.245, 4.97, 0.3, 7.7, 41.047, 0.9, 64.07, 0.611}, 
 {"GHA", "Africa", "Ghana", "2021-04-09", 91109., 0., 62.143, 752., 0., 
  1.143, 2932.101, 0., 2., 24.201, 0., 0.037, 0.92, "", "", "", "", "", "", 
  "", "", "", 1.032114*^6, 33.216, "", 2575., 0.083, 0.024, 41.4, 
  "samples tested", 681211., 681211., "", 33831., 16784., 2.19, 2.19, "", 
  540., 47.22, 3.1072945*^7, 126.719, 21.1, 3.385, 1.948, 4227.63, 12., 
  298.245, 4.97, 0.3, 7.7, 41.047, 0.9, 64.07, 0.611}, 
 {"GHA", "Africa", "Ghana", "2021-04-10", 91260., 151., 83.714, 754., 2., 
  1.429, 2936.96, 4.86, 2.694, 24.265, 0.064, 0.046, 0.92, "", "", "", "", 
  "", "", "", "", 1985., 1.034099*^6, 33.28, 0.064, 2470., 0.079, 0.034, 
  29.5, "samples tested", "", "", "", "", 17382., "", "", "", 559., 47.22, 
  3.1072945*^7, 126.719, 21.1, 3.385, 1.948, 4227.63, 12., 298.245, 4.97, 
  0.3, 7.7, 41.047, 0.9, 64.07, 0.611}, {"GHA", "Africa", "Ghana", 
  "2021-04-11", 91260., 0., 68.286, 754., 0., 0.857, 2936.96, 0., 2.198, 
  24.265, 0., 0.028, 0.92, "", "", "", "", "", "", "", "", "", "", "", "", 
  2542., 0.082, 0.027, 37.2, "samples tested", 703752., 703752., "", "", 
  17981., 2.26, 2.26, "", 579., 47.22, 3.1072945*^7, 126.719, 21.1, 3.385, 
  1.948, 4227.63, 12., 298.245, 4.97, 0.3, 7.7, 41.047, 0.9, 64.07, 0.611}, 
 {"GHA", "Africa", "Ghana", "2021-04-12", 91260., 0., 51.429, 754., 0., 
  0.286, 2936.96, 0., 1.655, 24.265, 0., 0.009, 0.93, "", "", "", "", "", "", 
  "", "", "", 1.039284*^6, 33.447, "", 2630., 0.085, 0.02, 51.1, 
  "samples tested", 742349., 742349., "", 38597., 22483., 2.39, 2.39, "", 
  724., 47.22, 3.1072945*^7, 126.719, 21.1, 3.385, 1.948, 4227.63, 12., 
  298.245, 4.97, 0.3, 7.7, 41.047, 0.9, 64.07, 0.611}, 
 {"GHA", "Africa", "Ghana", "2021-04-13", 91410., 150., 66.286, 761., 7., 
  1.286, 2941.787, 4.827, 2.133, 24.491, 0.225, 0.041, 0.93, "", "", "", "", 
  "", "", "", "", "", "", "", "", 2677., 0.086, 0.025, 40.4, 
  "samples tested", "", "", "", "", 22107., "", "", "", 711., 47.22, 
  3.1072945*^7, 126.719, 21.1, 3.385, 1.948, 4227.63, 12., 298.245, 4.97, 
  0.3, 7.7, 41.047, 0.9, 64.07, 0.611}, {"GHA", "Africa", "Ghana", 
  "2021-04-14", 91477., 67., 66.857, 763., 2., 1.571, 2943.944, 2.156, 2.152, 
  24.555, 0.064, 0.051, 0.93, "", "", "", "", "", "", "", "", "", 
  1.043734*^6, 33.59, "", 2583., 0.083, 0.026, 38.6, "samples tested", "", 
  "", "", "", 21730., "", "", "", 699., 47.22, 3.1072945*^7, 126.719, 21.1, 
  3.385, 1.948, 4227.63, 12., 298.245, 4.97, 0.3, 7.7, 41.047, 0.9, 64.07, 
  0.611}, {"GHA", "Africa", "Ghana", "2021-04-15", 91545., 68., 62.286, 766., 
  3., 2., 2946.132, 2.188, 2.004, 24.652, 0.097, 0.064, 0.94, "", "", "", "", 
  "", "", "", "", 3314., 1.047048*^6, 33.696, 0.107, 2595., 0.084, 0.024, 
  41.7, "samples tested", 755686., 755686., "", "", 15472., 2.43, 2.43, "", 
  498., 47.22, 3.1072945*^7, 126.719, 21.1, 3.385, 1.948, 4227.63, 12., 
  298.245, 4.97, 0.3, 7.7, 41.047, 0.9, 64.07, 0.611}, 
 {"GHA", "Africa", "Ghana", "2021-04-16", 91545., 0., 62.286, 766., 0., 2., 
  2946.132, 0., 2.004, 24.652, 0., 0.064, 0.94, "", "", "", "", "", "", "", 
  "", 2694., 1.049742*^6, 33.783, 0.087, 2518., 0.081, 0.025, 40.4, 
  "samples tested", "", "", "", "", 13120., "", "", "", 422., 47.22, 
  3.1072945*^7, 126.719, 21.1, 3.385, 1.948, 4227.63, 12., 298.245, 4.97, 
  0.3, 7.7, 41.047, 0.9, 64.07, 0.611}, {"GHA", "Africa", "Ghana", 
  "2021-04-17", 91663., 118., 57.571, 771., 5., 2.429, 2949.93, 3.798, 1.853, 
  24.813, 0.161, 0.078, 0.94, "", "", "", "", "", "", "", "", "", "", "", "", 
  2667., 0.086, 0.022, 46.3, "samples tested", "", "", "", "", 13991., "", 
  "", "", 450., 47.22, 3.1072945*^7, 126.719, 21.1, 3.385, 1.948, 4227.63, 
  12., 298.245, 4.97, 0.3, 7.7, 41.047, 0.9, 64.07, 0.611}, 
 {"GHA", "Africa", "Ghana", "2021-04-18", 91709., 46., 64.143, 771., 0., 
  2.429, 2951.41, 1.48, 2.064, 24.813, 0., 0.078, 0.95, "", "", "", "", "", 
  "", "", "", "", 1.055797*^6, 33.978, "", 2729., 0.088, 0.024, 42.5, 
  "samples tested", "", "", "", "", 14862., "", "", "", 478., 47.22, 
  3.1072945*^7, 126.719, 21.1, 3.385, 1.948, 4227.63, 12., 298.245, 4.97, 
  0.3, 7.7, 41.047, 0.9, 64.07, 0.611}, {"GHA", "Africa", "Ghana", 
  "2021-04-19", 91709., 0., 64.143, 771., 0., 2.429, 2951.41, 0., 2.064, 
  24.813, 0., 0.078, 0.95, "", "", "", "", "", "", "", "", "", "", "", "", 
  2739., 0.088, 0.023, 42.7, "samples tested", "", "", "", "", 11829., "", 
  "", "", 381., 47.22, 3.1072945*^7, 126.719, 21.1, 3.385, 1.948, 4227.63, 
  12., 298.245, 4.97, 0.3, 7.7, 41.047, 0.9, 64.07, 0.611}, 
 {"GHA", "Africa", "Ghana", "2021-04-20", 91709., 0., 42.714, 771., 0., 
  1.429, 2951.41, 0., 1.375, 24.813, 0., 0.046, 0.95, "", "", "", "", "", "", 
  "", "", "", 1.061121*^6, 34.149, "", 2802., 0.09, 0.015, 65.6, 
  "samples tested", 842521., 842521., "", "", 13675., 2.71, 2.71, "", 440., 
  47.22, 3.1072945*^7, 126.719, 21.1, 3.385, 1.948, 4227.63, 12., 298.245, 
  4.97, 0.3, 7.7, 41.047, 0.9, 64.07, 0.611}, 
 {"GHA", "Africa", "Ghana", "2021-04-21", 91783., 74., 43.714, 772., 1., 
  1.286, 2953.791, 2.381, 1.407, 24.845, 0.032, 0.041, 0.96, "", "", "", "", 
  "", "", "", "", 2460., 1.063581*^6, 34.229, 0.079, 2835., 0.091, 0.015, 
  64.9, "samples tested", "", "", "", "", 13137., "", "", "", 423., 50.93, 
  3.1072945*^7, 126.719, 21.1, 3.385, 1.948, 4227.63, 12., 298.245, 4.97, 
  0.3, 7.7, 41.047, 0.9, 64.07, 0.611}, {"GHA", "Africa", "Ghana", 
  "2021-04-22", 91928., 145., 54.714, 777., 5., 1.571, 2958.458, 4.666, 
  1.761, 25.006, 0.161, 0.051, 0.96, "", "", "", "", "", "", "", "", 3186., 
  1.066767*^6, 34.331, 0.103, 2817., 0.091, 0.019, 51.5, "samples tested", 
  "", "", "", "", 12599., "", "", "", 405., 50.93, 3.1072945*^7, 126.719, 
  21.1, 3.385, 1.948, 4227.63, 12., 298.245, 4.97, 0.3, 7.7, 41.047, 0.9, 
  64.07, 0.611}, {"GHA", "Africa", "Ghana", "2021-04-23", 91928., 0., 54.714, 
  777., 0., 1.571, 2958.458, 0., 1.761, 25.006, 0., 0.051, 0.97, "", "", "", 
  "", "", "", "", "", "", "", "", "", 2893., 0.093, 0.019, 52.9, 
  "samples tested", "", "", "", "", 10214., "", "", "", 329., 50.93, 
  3.1072945*^7, 126.719, 21.1, 3.385, 1.948, 4227.63, 12., 298.245, 4.97, 
  0.3, 7.7, 41.047, 0.9, 64.07, 0.611}, {"GHA", "Africa", "Ghana", 
  "2021-04-24", 91928., 0., 37.857, 777., 0., 0.857, 2958.458, 0., 1.218, 
  25.006, 0., 0.028, 0.97, "", "", "", "", "", "", "", "", "", 1.07322*^6, 
  34.539, "", 2922., 0.094, 0.013, 77.2, "samples tested", "", "", "", "", 
  7830., "", "", "", 252., 50.93, 3.1072945*^7, 126.719, 21.1, 3.385, 1.948, 
  4227.63, 12., 298.245, 4.97, 0.3, 7.7, 41.047, 0.9, 64.07, 0.611}, 
 {"GHA", "Africa", "Ghana", "2021-04-25", 92166., 238., 65.286, 777., 0., 
  0.857, 2966.117, 7.659, 2.101, 25.006, 0., 0.028, 0.98, "", "", "", "", "", 
  "", "", "", 2382., 1.075602*^6, 34.615, 0.077, 2829., 0.091, 0.023, 43.3, 
  "samples tested", "", "", "", "", 5446., "", "", "", 175., 50.93, 
  3.1072945*^7, 126.719, 21.1, 3.385, 1.948, 4227.63, 12., 298.245, 4.97, 
  0.3, 7.7, 41.047, 0.9, 64.07, 0.611}, {"GHA", "Africa", "Ghana", 
  "2021-04-26", 92253., 87., 77.714, 777., 0., 0.857, 2968.917, 2.8, 2.501, 
  25.006, 0., 0.028, 0.98, "", "", "", "", "", "", "", "", 11815., 
  1.087417*^6, 34.996, 0.38, 4137., 0.133, 0.019, 53.2, "samples tested", 
  846588., 846588., "", "", 3062., 2.72, 2.72, "", 99., 50.93, 3.1072945*^7, 
  126.719, 21.1, 3.385, 1.948, 4227.63, 12., 298.245, 4.97, 0.3, 7.7, 41.047, 
  0.9, 64.07, 0.611}, {"GHA", "Africa", "Ghana", "2021-04-27", 92464., 211., 
  107.857, 779., 2., 1.143, 2975.708, 6.79, 3.471, 25.07, 0.064, 0.037, 0.98, 
  "", "", "", "", "", "", "", "", -6304., 1.081113*^6, 34.793, -0.203, 2856., 
  0.092, 0.038, 26.5, "samples tested", "", "", "", "", 588., "", "", "", 
  19., 50.93, 3.1072945*^7, 126.719, 21.1, 3.385, 1.948, 4227.63, 12., 
  298.245, 4.97, 0.3, 7.7, 41.047, 0.9, 64.07, 0.611}, 
 {"GHA", "Africa", "Ghana", "2021-04-28", 92513., 49., 104.286, 779., 0., 1., 
  2977.285, 1.577, 3.356, 25.07, 0., 0.032, 0.97, "", "", "", "", "", "", "", 
  "", "", "", "", "", 4255., 0.137, 0.025, 40.8, "samples tested", "", "", 
  "", "", 497., "", "", "", 16., 50.93, 3.1072945*^7, 126.719, 21.1, 3.385, 
  1.948, 4227.63, 12., 298.245, 4.97, 0.3, 7.7, 41.047, 0.9, 64.07, 0.611}, 
 {"GHA", "Africa", "Ghana", "2021-04-29", 92562., 49., 90.571, 779., 0., 
  0.286, 2978.862, 1.577, 2.915, 25.07, 0., 0.009, 0.97, "", "", "", "", "", 
  "", "", "", "", 1.10562*^6, 35.581, "", 5550., 0.179, 0.016, 61.3, 
  "samples tested", "", "", "", "", 407., "", "", "", 13., 50.93, 
  3.1072945*^7, 126.719, 21.1, 3.385, 1.948, 4227.63, 12., 298.245, 4.97, 
  0.3, 7.7, 41.047, 0.9, 64.07, 0.611}, {"GHA", "Africa", "Ghana", 
  "2021-04-30", 92562., 0., 90.571, 779., 0., 0.286, 2978.862, 0., 2.915, 
  25.07, 0., 0.009, 0.97, "", "", "", "", "", "", "", "", 3143., 1.108763*^6, 
  35.683, 0.101, 5538., 0.178, 0.016, 61.1, "samples tested", "", "", "", "", 
  317., "", "", "", 10., 50.93, 3.1072945*^7, 126.719, 21.1, 3.385, 1.948, 
  4227.63, 12., 298.245, 4.97, 0.3, 7.7, 41.047, 0.9, 64.07, 0.611}, 
 {"GHA", "Africa", "Ghana", "2021-05-01", 92601., 39., 96.143, 779., 0., 
  0.286, 2980.117, 1.255, 3.094, 25.07, 0., 0.009, 0.97, "", "", "", "", "", 
  "", "", "", "", "", "", "", 4097., 0.132, 0.023, 42.6, "samples tested", 
  "", "", "", "", 226., "", "", "", 7., 50.93, 3.1072945*^7, 126.719, 21.1, 
  3.385, 1.948, 4227.63, 12., 298.245, 4.97, 0.3, 7.7, 41.047, 0.9, 64.07, 
  0.611}, {"GHA", "Africa", "Ghana", "2021-05-02", 92601., 0., 62.143, 779., 
  0., 0.286, 2980.117, 0., 2., 25.07, 0., 0.009, 0.97, "", "", "", "", "", 
  "", "", "", "", 1.095041*^6, 35.241, "", 2777., 0.089, 0.022, 44.7, 
  "samples tested", "", "", "", "", 136., "", "", "", 4., 50.93, 
  3.1072945*^7, 126.719, 21.1, 3.385, 1.948, 4227.63, 12., 298.245, 4.97, 
  0.3, 7.7, 41.047, 0.9, 64.07, 0.611}, {"GHA", "Africa", "Ghana", 
  "2021-05-03", 92683., 82., 61.429, 779., 0., 0.286, 2982.756, 2.639, 1.977, 
  25.07, 0., 0.009, 0.97, "", "", "", "", "", "", "", "", 2040., 1.097081*^6, 
  35.307, 0.066, 1381., 0.044, 0.044, 22.5, "samples tested", "", "", "", "", 
  46., "", "", "", 1., 42.59, 3.1072945*^7, 126.719, 21.1, 3.385, 1.948, 
  4227.63, 12., 298.245, 4.97, 0.3, 7.7, 41.047, 0.9, 64.07, 0.611}, 
 {"GHA", "Africa", "Ghana", "2021-05-04", 92740., 57., 39.429, 780., 1., 
  0.143, 2984.59, 1.834, 1.269, 25.102, 0.032, 0.005, 0.97, "", "", "", "", 
  "", "", "", "", "", "", "", "", 2649., 0.085, 0.015, 67.2, 
  "samples tested", "", "", "", "", 46., "", "", "", 1., 42.59, 3.1072945*^7, 
  126.719, 21.1, 3.385, 1.948, 4227.63, 12., 298.245, 4.97, 0.3, 7.7, 41.047, 
  0.9, 64.07, 0.611}, {"GHA", "Africa", "Ghana", "2021-05-05", 92828., 88., 
  45., 783., 3., 0.571, 2987.422, 2.832, 1.448, 25.199, 0.097, 0.018, 0.97, 
  "", "", "", "", "", "", "", "", "", 1.102233*^6, 35.472, "", 1267., 0.041, 
  0.036, 28.2, "samples tested", "", "", "", "", 46., "", "", "", 1., 42.59, 
  3.1072945*^7, 126.719, 21.1, 3.385, 1.948, 4227.63, 12., 298.245, 4.97, 
  0.3, 7.7, 41.047, 0.9, 64.07, 0.611}, {"GHA", "Africa", "Ghana", 
  "2021-05-06", 92828., 0., 38., 783., 0., 0.571, 2987.422, 0., 1.223, 
  25.199, 0., 0.018, 0.97, "", "", "", "", "", "", "", "", 3249., 
  1.105482*^6, 35.577, 0.105, "", "", "", "", "samples tested", "", "", "", 
  "", 46., "", "", "", 1., 42.59, 3.1072945*^7, 126.719, 21.1, 3.385, 1.948, 
  4227.63, 12., 298.245, 4.97, 0.3, 7.7, 41.047, 0.9, 64.07, 0.611}, 
 {"GHA", "Africa", "Ghana", "2021-05-07", 92856., 28., 42., 783., 0., 0.571, 
  2988.323, 0.901, 1.352, 25.199, 0., 0.018, 0.98, "", "", "", "", "", "", 
  "", "", "", "", "", "", "", "", "", "", "samples tested", "", "", "", "", 
  46., "", "", "", 1., 42.59, 3.1072945*^7, 126.719, 21.1, 3.385, 1.948, 
  4227.63, 12., 298.245, 4.97, 0.3, 7.7, 41.047, 0.9, 64.07, 0.611}, 
 {"GHA", "Africa", "Ghana", "2021-05-08", 92856., 0., 36.429, 783., 0., 
  0.571, 2988.323, 0., 1.172, 25.199, 0., 0.018, 0.98, "", "", "", "", "", 
  "", "", "", "", 1.111142*^6, 35.759, "", 1320., 0.042, 0.028, 36.2, 
  "samples tested", "", "", "", "", 46., "", "", "", 1., 42.59, 3.1072945*^7, 
  126.719, 21.1, 3.385, 1.948, 4227.63, 12., 298.245, 4.97, 0.3, 7.7, 41.047, 
  0.9, 64.07, 0.611}, {"GHA", "Africa", "Ghana", "2021-05-09", 92951., 95., 
  50., 783., 0., 0.571, 2991.38, 3.057, 1.609, 25.199, 0., 0.018, 0.98, "", 
  "", "", "", "", "", "", "", 2411., 1.113553*^6, 35.837, 0.078, 2645., 
  0.085, 0.019, 52.9, "samples tested", "", "", "", "", 46., "", "", "", 1., 
  42.59, 3.1072945*^7, 126.719, 21.1, 3.385, 1.948, 4227.63, 12., 298.245, 
  4.97, 0.3, 7.7, 41.047, 0.9, 64.07, 0.611}, 
 {"GHA", "Africa", "Ghana", "2021-05-10", 93011., 60., 46.857, 783., 0., 
  0.571, 2993.311, 1.931, 1.508, 25.199, 0., 0.018, 0.98, "", "", "", "", "", 
  "", "", "", 2960., 1.116513*^6, 35.932, 0.095, 2776., 0.089, 0.017, 59.2, 
  "samples tested", "", "", "", "", 46., "", "", "", 1., 42.59, 3.1072945*^7, 
  126.719, 21.1, 3.385, 1.948, 4227.63, 12., 298.245, 4.97, 0.3, 7.7, 41.047, 
  0.9, 64.07, 0.611}, {"GHA", "Africa", "Ghana", "2021-05-11", 93011., 0., 
  38.714, 783., 0., 0.429, 2993.311, 0., 1.246, 25.199, 0., 0.014, 0.99, "", 
  "", "", "", "", "", "", "", 2010., 1.118523*^6, 35.997, 0.065, 2695., 
  0.087, 0.014, 69.6, "samples tested", "", "", "", "", 46., "", "", "", 1., 
  42.59, 3.1072945*^7, 126.719, 21.1, 3.385, 1.948, 4227.63, 12., 298.245, 
  4.97, 0.3, 7.7, 41.047, 0.9, 64.07, 0.611}, 
 {"GHA", "Africa", "Ghana", "2021-05-12", 93125., 114., 42.429, 783., 0., 0., 
  2996.98, 3.669, 1.365, 25.199, 0., 0., 0.99, "", "", "", "", "", "", "", 
  "", "", "", "", "", 2717., 0.087, 0.016, 64., "samples tested", "", "", "", 
  "", 46., "", "", "", 1., 42.59, 3.1072945*^7, 126.719, 21.1, 3.385, 1.948, 
  4227.63, 12., 298.245, 4.97, 0.3, 7.7, 41.047, 0.9, 64.07, 0.611}, 
 {"GHA", "Africa", "Ghana", "2021-05-13", 93159., 34., 47.286, 783., 0., 0., 
  2998.074, 1.094, 1.522, 25.199, 0., 0., 0.99, "", "", "", "", "", "", "", 
  "", "", 1.123985*^6, 36.172, "", 2643., 0.085, 0.018, 55.9, 
  "samples tested", "", "", "", "", 46., "", "", "", 1., 42.59, 3.1072945*^7, 
  126.719, 21.1, 3.385, 1.948, 4227.63, 12., 298.245, 4.97, 0.3, 7.7, 41.047, 
  0.9, 64.07, 0.611}, {"GHA", "Africa", "Ghana", "2021-05-14", 93243., 84., 
  55.286, 783., 0., 0., 3000.778, 2.703, 1.779, 25.199, 0., 0., 0.99, "", "", 
  "", "", "", "", "", "", 3151., 1.127136*^6, 36.274, 0.101, 2689., 0.087, 
  0.021, 48.6, "samples tested", "", "", "", "", 46., "", "", "", 1., 42.59, 
  3.1072945*^7, 126.719, 21.1, 3.385, 1.948, 4227.63, 12., 298.245, 4.97, 
  0.3, 7.7, 41.047, 0.9, 64.07, 0.611}, {"GHA", "Africa", "Ghana", 
  "2021-05-15", 93243., 0., 55.286, 783., 0., 0., 3000.778, 0., 1.779, 
  25.199, 0., 0., 0.99, "", "", "", "", "", "", "", "", 3270., 1.130406*^6, 
  36.379, 0.105, 2752., 0.089, 0.02, 49.8, "samples tested", "", "", "", "", 
  46., "", "", "", 1., 42.59, 3.1072945*^7, 126.719, 21.1, 3.385, 1.948, 
  4227.63, 12., 298.245, 4.97, 0.3, 7.7, 41.047, 0.9, 64.07, 0.611}, 
 {"GHA", "Africa", "Ghana", "2021-05-16", 93243., 0., 41.714, 783., 0., 0., 
  3000.778, 0., 1.342, 25.199, 0., 0., 0.99, "", "", "", "", "", "", "", "", 
  "", "", "", "", 2966., 0.095, 0.014, 71.1, "samples tested", "", "", "", 
  "", 46., "", "", "", 1., 42.59, 3.1072945*^7, 126.719, 21.1, 3.385, 1.948, 
  4227.63, 12., 298.245, 4.97, 0.3, 7.7, 41.047, 0.9, 64.07, 0.611}, 
 {"GHA", "Africa", "Ghana", "2021-05-17", 93333., 90., 46., 783., 0., 0., 
  3003.674, 2.896, 1.48, 25.199, 0., 0., 1., "", "", "", "", "", "", "", "", 
  "", 1.138228*^6, 36.631, "", 3102., 0.1, 0.015, 67.4, "samples tested", "", 
  "", "", "", 46., "", "", "", 1., 42.59, 3.1072945*^7, 126.719, 21.1, 3.385, 
  1.948, 4227.63, 12., 298.245, 4.97, 0.3, 7.7, 41.047, 0.9, 64.07, 0.611}, 
 {"GHA", "Africa", "Ghana", "2021-05-18", 93390., 57., 54.143, 783., 0., 0., 
  3005.508, 1.834, 1.742, 25.199, 0., 0., 1., "", "", "", "", "", "", "", "", 
  1999., 1.140227*^6, 36.695, 0.064, 3101., 0.1, 0.017, 57.3, 
  "samples tested", "", "", "", "", 46., "", "", "", 1., 42.59, 3.1072945*^7, 
  126.719, 21.1, 3.385, 1.948, 4227.63, 12., 298.245, 4.97, 0.3, 7.7, 41.047, 
  0.9, 64.07, 0.611}, {"GHA", "Africa", "Ghana", "2021-05-19", 93456., 66., 
  47.286, 783., 0., 0., 3007.633, 2.124, 1.522, 25.199, 0., 0., 1., "", "", 
  "", "", "", "", "", "", 3706., 1.143933*^6, 36.814, 0.119, 3240., 0.104, 
  0.015, 68.5, "samples tested", "", "", "", "", 46., "", "", "", 1., 42.59, 
  3.1072945*^7, 126.719, 21.1, 3.385, 1.948, 4227.63, 12., 298.245, 4.97, 
  0.3, 7.7, 41.047, 0.9, 64.07, 0.611}, {"GHA", "Africa", "Ghana", 
  "2021-05-20", 93456., 0., 42.429, 783., 0., 0., 3007.633, 0., 1.365, 
  25.199, 0., 0., 1., "", "", "", "", "", "", "", "", 2700., 1.146633*^6, 
  36.901, 0.087, 3235., 0.104, 0.013, 76.2, "samples tested", "", "", "", "", 
  46., "", "", "", 1., 42.59, 3.1072945*^7, 126.719, 21.1, 3.385, 1.948, 
  4227.63, 12., 298.245, 4.97, 0.3, 7.7, 41.047, 0.9, 64.07, 0.611}, 
 {"GHA", "Africa", "Ghana", "2021-05-21", 93521., 65., 39.714, 783., 0., 0., 
  3009.724, 2.092, 1.278, 25.199, 0., 0., 1., "", "", "", "", "", "", "", "", 
  "", "", "", "", 3231., 0.104, 0.012, 81.4, "samples tested", "", "", "", 
  "", 46., "", "", "", 1., 42.59, 3.1072945*^7, 126.719, 21.1, 3.385, 1.948, 
  4227.63, 12., 298.245, 4.97, 0.3, 7.7, 41.047, 0.9, 64.07, 0.611}, 
 {"GHA", "Africa", "Ghana", "2021-05-22", 93583., 62., 48.571, 783., 0., 0., 
  3011.72, 1.995, 1.563, 25.199, 0., 0., 1., "", "", "", "", "", "", "", "", 
  "", 1.152871*^6, 37.102, "", 3209., 0.103, 0.015, 66.1, "samples tested", 
  "", "", "", "", 46., "", "", "", 1., 42.59, 3.1072945*^7, 126.719, 21.1, 
  3.385, 1.948, 4227.63, 12., 298.245, 4.97, 0.3, 7.7, 41.047, 0.9, 64.07, 
  0.611}, {"GHA", "Africa", "Ghana", "2021-05-23", 93620., 37., 53.857, 783., 
  0., 0., 3012.91, 1.191, 1.733, 25.199, 0., 0., 1.01, "", "", "", "", "", 
  "", "", "", 2828., 1.155699*^6, 37.193, 0.091, 3055., 0.098, 0.018, 56.7, 
  "samples tested", "", "", "", "", 46., "", "", "", 1., 42.59, 3.1072945*^7, 
  126.719, 21.1, 3.385, 1.948, 4227.63, 12., 298.245, 4.97, 0.3, 7.7, 41.047, 
  0.9, 64.07, 0.611}, {"GHA", "Africa", "Ghana", "2021-05-24", 93644., 24., 
  44.429, 783., 0., 0., 3013.683, 0.772, 1.43, 25.199, 0., 0., 1.01, "", "", 
  "", "", "", "", "", "", 3136., 1.158835*^6, 37.294, 0.101, 2944., 0.095, 
  0.015, 66.3, "samples tested", 847871., 847871., "", "", 46., 2.73, 2.73, 
  "", 1., 42.59, 3.1072945*^7, 126.719, 21.1, 3.385, 1.948, 4227.63, 12., 
  298.245, 4.97, 0.3, 7.7, 41.047, 0.9, 64.07, 0.611}, 
 {"GHA", "Africa", "Ghana", "2021-05-25", 93711., 67., 45.857, 783., 0., 0., 
  3015.839, 2.156, 1.476, 25.199, 0., 0., 1.01, "", "", "", "", "", "", "", 
  "", "", "", "", "", 3055., 0.098, 0.015, 66.6, "samples tested", "", "", 
  "", "", 7801., "", "", "", 251., 42.59, 3.1072945*^7, 126.719, 21.1, 3.385, 
  1.948, 4227.63, 12., 298.245, 4.97, 0.3, 7.7, 41.047, 0.9, 64.07, 0.611}, 
 {"GHA", "Africa", "Ghana", "2021-05-26", 93711., 0., 36.429, 783., 0., 0., 
  3015.839, 0., 1.172, 25.199, 0., 0., 1.01, "", "", "", "", "", "", "", "", 
  "", 1.164383*^6, 37.473, "", 2921., 0.094, 0.012, 80.2, "samples tested", 
  "", "", "", "", 15557., "", "", "", 501., 42.59, 3.1072945*^7, 126.719, 
  21.1, 3.385, 1.948, 4227.63, 12., 298.245, 4.97, 0.3, 7.7, 41.047, 0.9, 
  64.07, 0.611}, {"GHA", "Africa", "Ghana", "2021-05-27", 93723., 12., 
  38.143, 783., 0., 0., 3016.225, 0.386, 1.228, 25.199, 0., 0., 1.02, "", "", 
  "", "", "", "", "", "", "", "", "", "", 2998., 0.096, 0.013, 78.6, 
  "samples tested", "", "", "", "", 23313., "", "", "", 750., 42.59, 
  3.1072945*^7, 126.719, 21.1, 3.385, 1.948, 4227.63, 12., 298.245, 4.97, 
  0.3, 7.7, 41.047, 0.9, 64.07, 0.611}, {"GHA", "Africa", "Ghana", 
  "2021-05-28", 93775., 52., 36.286, 784., 1., 0.143, 3017.899, 1.673, 1.168, 
  25.231, 0.032, 0.005, 1.02, "", "", "", "", "", "", "", "", "", 
  1.170855*^6, 37.681, "", 3015., 0.097, 0.012, 83.1, "samples tested", "", 
  "", "", "", 31068., "", "", "", 1000., 42.59, 3.1072945*^7, 126.719, 21.1, 
  3.385, 1.948, 4227.63, 12., 298.245, 4.97, 0.3, 7.7, 41.047, 0.9, 64.07, 
  0.611}, {"GHA", "Africa", "Ghana", "2021-05-29", 93775., 0., 27.429, 784., 
  0., 0.143, 3017.899, 0., 0.883, 25.231, 0., 0.005, 1.02, "", "", "", "", 
  "", "", "", "", "", "", "", "", 3103., 0.1, 0.009, 113.1, "samples tested", 
  "", "", "", "", 38824., "", "", "", 1249., 42.59, 3.1072945*^7, 126.719, 
  21.1, 3.385, 1.948, 4227.63, 12., 298.245, 4.97, 0.3, 7.7, 41.047, 0.9, 
  64.07, 0.611}, {"GHA", "Africa", "Ghana", "2021-05-30", 93898., 123., 
  39.714, 785., 1., 0.286, 3021.857, 3.958, 1.278, 25.263, 0.032, 0.009, 
  1.03, "", "", "", "", "", "", "", "", "", "", "", "", 3233., 0.104, 0.012, 
  81.4, "samples tested", "", "", "", "", 46579., "", "", "", 1499., 42.59, 
  3.1072945*^7, 126.719, 21.1, 3.385, 1.948, 4227.63, 12., 298.245, 4.97, 
  0.3, 7.7, 41.047, 0.9, 64.07, 0.611}, {"GHA", "Africa", "Ghana", 
  "2021-05-31", 93898., 0., 36.286, 785., 0., 0.286, 3021.857, 0., 1.168, 
  25.263, 0., 0.009, 1.03, "", "", "", "", "", "", "", "", "", "", "", "", 
  3319., 0.107, 0.011, 91.5, "samples tested", 1.228216*^6, 852047., 376169., 
  "", 54335., 3.95, 2.74, 1.21, 1749., 42.59, 3.1072945*^7, 126.719, 21.1, 
  3.385, 1.948, 4227.63, 12., 298.245, 4.97, 0.3, 7.7, 41.047, 0.9, 64.07, 
  0.611}, {"GHA", "Africa", "Ghana", "2021-06-01", 94011., 113., 42.857, 
  785., 0., 0.286, 3025.494, 3.637, 1.379, 25.263, 0., 0.009, 1.03, "", "", 
  "", "", "", "", "", "", "", 1.185809*^6, 38.162, "", 3457., 0.111, 0.012, 
  80.7, "samples tested", "", "", "", "", "", "", "", "", "", 42.59, 
  3.1072945*^7, 126.719, 21.1, 3.385, 1.948, 4227.63, 12., 298.245, 4.97, 
  0.3, 7.7, 41.047, 0.9, 64.07, 0.611}, {"GHA", "Africa", "Ghana", 
  "2021-06-02", 94011., 0., 42.857, 785., 0., 0.286, 3025.494, 0., 1.379, 
  25.263, 0., 0.009, 1.03, "", "", "", "", "", "", "", "", 3143., 
  1.188952*^6, 38.263, 0.101, 3510., 0.113, 0.012, 81.9, "samples tested", 
  "", "", "", "", "", "", "", "", "", 42.59, 3.1072945*^7, 126.719, 21.1, 
  3.385, 1.948, 4227.63, 12., 298.245, 4.97, 0.3, 7.7, 41.047, 0.9, 64.07, 
  0.611}, {"GHA", "Africa", "Ghana", "2021-06-03", 94011., 0., 41.143, 785., 
  0., 0.286, 3025.494, 0., 1.324, 25.263, 0., 0.009, 1.04, "", "", "", "", 
  "", "", "", "", "", "", "", "", "", "", "", "", "", "", "", "", "", "", "", 
  "", "", "", 42.59, 3.1072945*^7, 126.719, 21.1, 3.385, 1.948, 4227.63, 12., 
  298.245, 4.97, 0.3, 7.7, 41.047, 0.9, 64.07, 0.611}, 
 {"GHA", "Africa", "Ghana", "2021-06-04", 94188., 177., 59., 786., 1., 0.286, 
  3031.19, 5.696, 1.899, 25.295, 0.032, 0.009, 1.04, "", "", "", "", "", "", 
  "", "", "", "", "", "", "", "", "", "", "", "", "", "", "", "", "", "", "", 
  "", 42.59, 3.1072945*^7, 126.719, 21.1, 3.385, 1.948, 4227.63, 12., 
  298.245, 4.97, 0.3, 7.7, 41.047, 0.9, 64.07, 0.611}, 
 {"GHA", "Africa", "Ghana", "2021-06-05", 94188., 0., 59., 786., 0., 0.286, 
  3031.19, 0., 1.899, 25.295, 0., 0.009, 1.04, "", "", "", "", "", "", "", 
  "", "", "", "", "", "", "", "", "", "", "", "", "", "", "", "", "", "", "", 
  42.59, 3.1072945*^7, 126.719, 21.1, 3.385, 1.948, 4227.63, 12., 298.245, 
  4.97, 0.3, 7.7, 41.047, 0.9, 64.07, 0.611}, 
 {"GHA", "Africa", "Ghana", "2021-06-06", 94228., 40., 47.143, 787., 1., 
  0.286, 3032.477, 1.287, 1.517, 25.327, 0.032, 0.009, 1.04, "", "", "", "", 
  "", "", "", "", "", "", "", "", "", "", "", "", "", "", "", "", "", "", "", 
  "", "", "", 42.59, 3.1072945*^7, 126.719, 21.1, 3.385, 1.948, 4227.63, 12., 
  298.245, 4.97, 0.3, 7.7, 41.047, 0.9, 64.07, 0.611}, 
 {"GHA", "Africa", "Ghana", "2021-06-07", 94228., 0., 47.143, 787., 0., 
  0.286, 3032.477, 0., 1.517, 25.327, 0., 0.009, "", "", "", "", "", "", "", 
  "", "", "", "", "", "", "", "", "", "", "", "", "", "", "", "", "", "", "", 
  "", "", 3.1072945*^7, 126.719, 21.1, 3.385, 1.948, 4227.63, 12., 298.245, 
  4.97, 0.3, 7.7, 41.047, 0.9, 64.07, 0.611}, {"GIB", "Europe", "Gibraltar", 
  "2021-01-10", "", "", "", "", "", "", "", "", "", "", "", "", "", "", "", 
  "", "", "", "", "", "", "", "", "", "", "", "", "", "", "", 420., 420., "", 
  "", "", 1.25, 1.25, "", "", "", 33691., 3457.1, "", "", "", "", "", "", "", 
  "", "", "", "", 79.93, ""}, {"GIB", "Europe", "Gibraltar", "2021-01-11", 
  "", "", "", "", "", "", "", "", "", "", "", "", "", "", "", "", "", "", "", 
  "", "", "", "", "", "", "", "", "", "", "", 1445., 1445., "", 1025., 1025., 
  4.29, 4.29, "", 30424., "", 33691., 3457.1, "", "", "", "", "", "", "", "", 
  "", "", "", 79.93, ""}, {"GIB", "Europe", "Gibraltar", "2021-01-12", "", 
  "", "", "", "", "", "", "", "", "", "", "", "", "", "", "", "", "", "", "", 
  "", "", "", "", "", "", "", "", "", "", 2501., 2501., "", 1056., 1040., 
  7.42, 7.42, "", 30869., "", 33691., 3457.1, "", "", "", "", "", "", "", "", 
  "", "", "", 79.93, ""}, {"GIB", "Europe", "Gibraltar", "2021-01-13", "", 
  "", "", "", "", "", "", "", "", "", "", "", "", "", "", "", "", "", "", "", 
  "", "", "", "", "", "", "", "", "", "", "", "", "", "", 986., "", "", "", 
  29266., "", 33691., 3457.1, "", "", "", "", "", "", "", "", "", "", "", 
  79.93, ""}, {"GIB", "Europe", "Gibraltar", "2021-01-14", "", "", "", "", 
  "", "", "", "", "", "", "", "", "", "", "", "", "", "", "", "", "", "", "", 
  "", "", "", "", "", "", "", "", "", "", "", 959., "", "", "", 28465., "", 
  33691., 3457.1, "", "", "", "", "", "", "", "", "", "", "", 79.93, ""}, 
 {"GIB", "Europe", "Gibraltar", "2021-01-15", "", "", "", "", "", "", "", "", 
  "", "", "", "", "", "", "", "", "", "", "", "", "", "", "", "", "", "", "", 
  "", "", "", 5135., 5135., "", "", 943., 15.24, 15.24, "", 27990., "", 
  33691., 3457.1, "", "", "", "", "", "", "", "", "", "", "", 79.93, ""}, 
 {"GIB", "Europe", "Gibraltar", "2021-01-16", "", "", "", "", "", "", "", "", 
  "", "", "", "", "", "", "", "", "", "", "", "", "", "", "", "", "", "", "", 
  "", "", "", 5847., 5847., "", 712., 904., 17.35, 17.35, "", 26832., "", 
  33691., 3457.1, "", "", "", "", "", "", "", "", "", "", "", 79.93, ""}, 
 {"GIB", "Europe", "Gibraltar", "2021-01-17", "", "", "", "", "", "", "", "", 
  "", "", "", "", "", "", "", "", "", "", "", "", "", "", "", "", "", "", "", 
  "", "", "", 5847., 5847., "", 0., 775., 17.35, 17.35, "", 23003., "", 
  33691., 3457.1, "", "", "", "", "", "", "", "", "", "", "", 79.93, ""}, 
 {"GIB", "Europe", "Gibraltar", "2021-01-18", "", "", "", "", "", "", "", "", 
  "", "", "", "", "", "", "", "", "", "", "", "", "", "", "", "", "", "", "", 
  "", "", "", 6435., 6435., "", 588., 713., 19.1, 19.1, "", 21163., "", 
  33691., 3457.1, "", "", "", "", "", "", "", "", "", "", "", 79.93, ""}, 
 {"GIB", "Europe", "Gibraltar", "2021-01-19", "", "", "", "", "", "", "", "", 
  "", "", "", "", "", "", "", "", "", "", "", "", "", "", "", "", "", "", "", 
  "", "", "", 7017., 7017., "", 582., 645., 20.83, 20.83, "", 19145., "", 
  33691., 3457.1, "", "", "", "", "", "", "", "", "", "", "", 79.93, ""}, 
 {"GIB", "Europe", "Gibraltar", "2021-01-20", "", "", "", "", "", "", "", "", 
  "", "", "", "", "", "", "", "", "", "", "", "", "", "", "", "", "", "", "", 
  "", "", "", 7017., 7017., "", 0., 520., 20.83, 20.83, "", 15434., "", 
  33691., 3457.1, "", "", "", "", "", "", "", "", "", "", "", 79.93, ""}, 
 {"GIB", "Europe", "Gibraltar", "2021-01-21", "", "", "", "", "", "", "", "", 
  "", "", "", "", "", "", "", "", "", "", "", "", "", "", "", "", "", "", "", 
  "", "", "", 7947., 7947., "", 930., 527., 23.59, 23.59, "", 15642., "", 
  33691., 3457.1, "", "", "", "", "", "", "", "", "", "", "", 79.93, ""}, 
 {"GIB", "Europe", "Gibraltar", "2021-01-22", "", "", "", "", "", "", "", "", 
  "", "", "", "", "", "", "", "", "", "", "", "", "", "", "", "", "", "", "", 
  "", "", "", 8877., 8877., "", 930., 535., 26.35, 26.35, "", 15880., "", 
  33691., 3457.1, "", "", "", "", "", "", "", "", "", "", "", 79.93, ""}, 
 {"GIB", "Europe", "Gibraltar", "2021-01-23", "", "", "", "", "", "", "", "", 
  "", "", "", "", "", "", "", "", "", "", "", "", "", "", "", "", "", "", "", 
  "", "", "", 9807., 9807., "", 930., 566., 29.11, 29.11, "", 16800., "", 
  33691., 3457.1, "", "", "", "", "", "", "", "", "", "", "", 79.93, ""}, 
 {"GIB", "Europe", "Gibraltar", "2021-01-24", "", "", "", "", "", "", "", "", 
  "", "", "", "", "", "", "", "", "", "", "", "", "", "", "", "", "", "", "", 
  "", "", "", 10341., 10341., "", 534., 642., 30.69, 30.69, "", 19056., "", 
  33691., 3457.1, "", "", "", "", "", "", "", "", "", "", "", 79.93, ""}, 
 {"GIB", "Europe", "Gibraltar", "2021-01-25", "", "", "", "", "", "", "", "", 
  "", "", "", "", "", "", "", "", "", "", "", "", "", "", "", "", "", "", "", 
  "", "", "", 10539., 10539., "", 198., 586., 31.28, 31.28, "", 17393., "", 
  33691., 3457.1, "", "", "", "", "", "", "", "", "", "", "", 79.93, ""}, 
 {"GIB", "Europe", "Gibraltar", "2021-01-26", "", "", "", "", "", "", "", "", 
  "", "", "", "", "", "", "", "", "", "", "", "", "", "", "", "", "", "", "", 
  "", "", "", 11073., 11073., "", 534., 579., 32.87, 32.87, "", 17186., "", 
  33691., 3457.1, "", "", "", "", "", "", "", "", "", "", "", 79.93, ""}, 
 {"GIB", "Europe", "Gibraltar", "2021-01-27", "", "", "", "", "", "", "", "", 
  "", "", "", "", "", "", "", "", "", "", "", "", "", "", "", "", "", "", "", 
  "", "", "", 11607., 11073., "", 534., 656., 34.45, 32.87, "", 19471., "", 
  33691., 3457.1, "", "", "", "", "", "", "", "", "", "", "", 79.93, ""}, 
 {"GIB", "Europe", "Gibraltar", "2021-01-28", "", "", "", "", "", "", "", "", 
  "", "", "", "", "", "", "", "", "", "", "", "", "", "", "", "", "", "", "", 
  "", "", "", 12332., 12332., "", 725., 626., 36.6, 36.6, "", 18581., "", 
  33691., 3457.1, "", "", "", "", "", "", "", "", "", "", "", 79.93, ""}, 
 {"GIB", "Europe", "Gibraltar", "2021-01-29", "", "", "", "", "", "", "", "", 
  "", "", "", "", "", "", "", "", "", "", "", "", "", "", "", "", "", "", "", 
  "", "", "", 12866., 12866., "", 534., 570., 38.19, 38.19, "", 16918., "", 
  33691., 3457.1, "", "", "", "", "", "", "", "", "", "", "", 79.93, ""}, 
 {"GIB", "Europe", "Gibraltar", "2021-01-30", "", "", "", "", "", "", "", "", 
  "", "", "", "", "", "", "", "", "", "", "", "", "", "", "", "", "", "", "", 
  "", "", "", 12866., 12866., "", 0., 437., 38.19, 38.19, "", 12971., "", 
  33691., 3457.1, "", "", "", "", "", "", "", "", "", "", "", 79.93, ""}, 
 {"GIB", "Europe", "Gibraltar", "2021-01-31", "", "", "", "", "", "", "", "", 
  "", "", "", "", "", "", "", "", "", "", "", "", "", "", "", "", "", "", "", 
  "", "", "", 13286., 12886., 400., 420., 421., 39.43, 38.25, 1.19, 12496., 
  "", 33691., 3457.1, "", "", "", "", "", "", "", "", "", "", "", 79.93, ""}, 
 {"GIB", "Europe", "Gibraltar", "2021-02-01", "", "", "", "", "", "", "", "", 
  "", "", "", "", "", "", "", "", "", "", "", "", "", "", "", "", "", "", "", 
  "", "", "", 14299., 12974., 1325., 1013., 537., 42.44, 38.51, 3.93, 15939., 
  "", 33691., 3457.1, "", "", "", "", "", "", "", "", "", "", "", 79.93, ""}, 
 {"GIB", "Europe", "Gibraltar", "2021-02-02", "", "", "", "", "", "", "", "", 
  "", "", "", "", "", "", "", "", "", "", "", "", "", "", "", "", "", "", "", 
  "", "", "", 15391., 13071., 2320., 1092., 617., 45.68, 38.8, 6.89, 18313., 
  "", 33691., 3457.1, "", "", "", "", "", "", "", "", "", "", "", 79.93, ""}, 
 {"GIB", "Europe", "Gibraltar", "2021-02-03", "", "", "", "", "", "", "", "", 
  "", "", "", "", "", "", "", "", "", "", "", "", "", "", "", "", "", "", "", 
  "", "", "", 16177., 13166., 3011., 786., 653., 48.02, 39.08, 8.94, 19382., 
  "", 33691., 3457.1, "", "", "", "", "", "", "", "", "", "", "", 79.93, ""}, 
 {"GIB", "Europe", "Gibraltar", "2021-02-04", "", "", "", "", "", "", "", "", 
  "", "", "", "", "", "", "", "", "", "", "", "", "", "", "", "", "", "", "", 
  "", "", "", 17189., 13246., 3943., 1012., 694., 51.02, 39.32, 11.7, 20599., 
  "", 33691., 3457.1, "", "", "", "", "", "", "", "", "", "", "", 79.93, ""}, 
 {"GIB", "Europe", "Gibraltar", "2021-02-05", "", "", "", "", "", "", "", "", 
  "", "", "", "", "", "", "", "", "", "", "", "", "", "", "", "", "", "", "", 
  "", "", "", 18274., 13398., 4876., 1085., 773., 54.24, 39.77, 14.47, 
  22944., "", 33691., 3457.1, "", "", "", "", "", "", "", "", "", "", "", 
  79.93, ""}, {"GIB", "Europe", "Gibraltar", "2021-02-06", "", "", "", "", 
  "", "", "", "", "", "", "", "", "", "", "", "", "", "", "", "", "", "", "", 
  "", "", "", "", "", "", "", 19072., 13499., 5573., 798., 887., 56.61, 
  40.07, 16.54, 26328., "", 33691., 3457.1, "", "", "", "", "", "", "", "", 
  "", "", "", 79.93, ""}, {"GIB", "Europe", "Gibraltar", "2021-02-07", "", 
  "", "", "", "", "", "", "", "", "", "", "", "", "", "", "", "", "", "", "", 
  "", "", "", "", "", "", "", "", "", "", 19072., 13499., 5573., 0., 827., 
  56.61, 40.07, 16.54, 24547., "", 33691., 3457.1, "", "", "", "", "", "", 
  "", "", "", "", "", 79.93, ""}, {"GIB", "Europe", "Gibraltar", 
  "2021-02-08", "", "", "", "", "", "", "", "", "", "", "", "", "", "", "", 
  "", "", "", "", "", "", "", "", "", "", "", "", "", "", "", 20044., 13904., 
  6140., 972., 821., 59.49, 41.27, 18.22, 24369., "", 33691., 3457.1, "", "", 
  "", "", "", "", "", "", "", "", "", 79.93, ""}, 
 {"GIB", "Europe", "Gibraltar", "2021-02-09", "", "", "", "", "", "", "", "", 
  "", "", "", "", "", "", "", "", "", "", "", "", "", "", "", "", "", "", "", 
  "", "", "", 21021., 14302., 6719., 977., 804., 62.39, 42.45, 19.94, 23864., 
  "", 33691., 3457.1, "", "", "", "", "", "", "", "", "", "", "", 79.93, ""}, 
 {"GIB", "Europe", "Gibraltar", "2021-02-10", "", "", "", "", "", "", "", "", 
  "", "", "", "", "", "", "", "", "", "", "", "", "", "", "", "", "", "", "", 
  "", "", "", 21999., 15262., 6737., 978., 832., 65.3, 45.3, 20., 24695., "", 
  33691., 3457.1, "", "", "", "", "", "", "", "", "", "", "", 79.93, ""}, 
 {"GIB", "Europe", "Gibraltar", "2021-02-11", "", "", "", "", "", "", "", "", 
  "", "", "", "", "", "", "", "", "", "", "", "", "", "", "", "", "", "", "", 
  "", "", "", 23103., 15436., 7667., 1104., 845., 68.57, 45.82, 22.76, 
  25081., "", 33691., 3457.1, "", "", "", "", "", "", "", "", "", "", "", 
  79.93, ""}, {"GIB", "Europe", "Gibraltar", "2021-02-12", "", "", "", "", 
  "", "", "", "", "", "", "", "", "", "", "", "", "", "", "", "", "", "", "", 
  "", "", "", "", "", "", "", 24195., 15600., 8595., 1092., 846., 71.81, 
  46.3, 25.51, 25111., "", 33691., 3457.1, "", "", "", "", "", "", "", "", 
  "", "", "", 79.93, ""}, {"GIB", "Europe", "Gibraltar", "2021-02-13", "", 
  "", "", "", "", "", "", "", "", "", "", "", "", "", "", "", "", "", "", "", 
  "", "", "", "", "", "", "", "", "", "", 25287., 15765., 9522., 1092., 888., 
  75.06, 46.79, 28.26, 26357., "", 33691., 3457.1, "", "", "", "", "", "", 
  "", "", "", "", "", 79.93, ""}, {"GIB", "Europe", "Gibraltar", 
  "2021-02-14", "", "", "", "", "", "", "", "", "", "", "", "", "", "", "", 
  "", "", "", "", "", "", "", "", "", "", "", "", "", "", "", 25941., 15888., 
  10053., 654., 981., 77., 47.16, 29.84, 29118., "", 33691., 3457.1, "", "", 
  "", "", "", "", "", "", "", "", "", 79.93, ""}, 
 {"GIB", "Europe", "Gibraltar", "2021-02-15", "", "", "", "", "", "", "", "", 
  "", "", "", "", "", "", "", "", "", "", "", "", "", "", "", "", "", "", "", 
  "", "", "", 26379., 16135., 10244., 438., 905., 78.3, 47.89, 30.41, 26862., 
  "", 33691., 3457.1, "", "", "", "", "", "", "", "", "", "", "", 79.93, ""}, 
 {"GIB", "Europe", "Gibraltar", "2021-02-16", "", "", "", "", "", "", "", "", 
  "", "", "", "", "", "", "", "", "", "", "", "", "", "", "", "", "", "", "", 
  "", "", "", 27033., 16261., 10772., 654., 859., 80.24, 48.27, 31.97, 
  25496., "", 33691., 3457.1, "", "", "", "", "", "", "", "", "", "", "", 
  79.93, ""}, {"GIB", "Europe", "Gibraltar", "2021-02-17", "", "", "", "", 
  "", "", "", "", "", "", "", "", "", "", "", "", "", "", "", "", "", "", "", 
  "", "", "", "", "", "", "", 27687., 16384., 11303., 654., 813., 82.18, 
  48.63, 33.55, 24131., "", 33691., 3457.1, "", "", "", "", "", "", "", "", 
  "", "", "", 79.93, ""}, {"GIB", "Europe", "Gibraltar", "2021-02-18", "", 
  "", "", "", "", "", "", "", "", "", "", "", "", "", "", "", "", "", "", "", 
  "", "", "", "", "", "", "", "", "", "", 28778., 16725., 12053., 1091., 
  811., 85.42, 49.64, 35.78, 24072., "", 33691., 3457.1, "", "", "", "", "", 
  "", "", "", "", "", "", 79.93, ""}, {"GIB", "Europe", "Gibraltar", 
  "2021-02-19", "", "", "", "", "", "", "", "", "", "", "", "", "", "", "", 
  "", "", "", "", "", "", "", "", "", "", "", "", "", "", "", 29334., 16761., 
  12573., 556., 734., 87.07, 49.75, 37.32, 21786., "", 33691., 3457.1, "", 
  "", "", "", "", "", "", "", "", "", "", 79.93, ""}, 
 {"GIB", "Europe", "Gibraltar", "2021-02-20", "", "", "", "", "", "", "", "", 
  "", "", "", "", "", "", "", "", "", "", "", "", "", "", "", "", "", "", "", 
  "", "", "", 29334., 16761., 12573., 0., 578., 87.07, 49.75, 37.32, 17156., 
  "", 33691., 3457.1, "", "", "", "", "", "", "", "", "", "", "", 79.93, ""}, 
 {"GIB", "Europe", "Gibraltar", "2021-02-21", "", "", "", "", "", "", "", "", 
  "", "", "", "", "", "", "", "", "", "", "", "", "", "", "", "", "", "", "", 
  "", "", "", 30432., 17826., 12606., 1098., 642., 90.33, 52.91, 37.42, 
  19056., "", 33691., 3457.1, "", "", "", "", "", "", "", "", "", "", "", 
  79.93, ""}, {"GIB", "Europe", "Gibraltar", "2021-02-22", "", "", "", "", 
  "", "", "", "", "", "", "", "", "", "", "", "", "", "", "", "", "", "", "", 
  "", "", "", "", "", "", "", 31631., 18902., 12729., 1199., 750., 93.89, 
  56.1, 37.78, 22261., "", 33691., 3457.1, "", "", "", "", "", "", "", "", 
  "", "", "", 79.93, ""}, {"GIB", "Europe", "Gibraltar", "2021-02-23", "", 
  "", "", "", "", "", "", "", "", "", "", "", "", "", "", "", "", "", "", "", 
  "", "", "", "", "", "", "", "", "", "", 32705., 19859., 12846., 1074., 
  810., 97.07, 58.94, 38.13, 24042., "", 33691., 3457.1, "", "", "", "", "", 
  "", "", "", "", "", "", 79.93, ""}, {"GIB", "Europe", "Gibraltar", 
  "2021-02-24", "", "", "", "", "", "", "", "", "", "", "", "", "", "", "", 
  "", "", "", "", "", "", "", "", "", "", "", "", "", "", "", 33371., 20443., 
  12928., 666., 812., 99.05, 60.68, 38.37, 24101., "", 33691., 3457.1, "", 
  "", "", "", "", "", "", "", "", "", "", 79.93, ""}, 
 {"GIB", "Europe", "Gibraltar", "2021-02-25", "", "", "", "", "", "", "", "", 
  "", "", "", "", "", "", "", "", "", "", "", "", "", "", "", "", "", "", "", 
  "", "", "", 34600., 21591., 13009., 1229., 832., 102.7, 64.09, 38.61, 
  24695., "", 33691., 3457.1, "", "", "", "", "", "", "", "", "", "", "", 
  79.93, ""}, {"GIB", "Europe", "Gibraltar", "2021-02-26", "", "", "", "", 
  "", "", "", "", "", "", "", "", "", "", "", "", "", "", "", "", "", "", "", 
  "", "", "", "", "", "", "", 35890., 22712., 13178., 1290., 937., 106.53, 
  67.41, 39.11, 27812., "", 33691., 3457.1, "", "", "", "", "", "", "", "", 
  "", "", "", 79.93, ""}, {"GIB", "Europe", "Gibraltar", "2021-02-27", "", 
  "", "", "", "", "", "", "", "", "", "", "", "", "", "", "", "", "", "", "", 
  "", "", "", "", "", "", "", "", "", "", 36808., 23518., 13290., 918., 
  1068., 109.25, 69.8, 39.45, 31700., "", 33691., 3457.1, "", "", "", "", "", 
  "", "", "", "", "", "", 79.93, ""}, {"GIB", "Europe", "Gibraltar", 
  "2021-02-28", "", "", "", "", "", "", "", "", "", "", "", "", "", "", "", 
  "", "", "", "", "", "", "", "", "", "", "", "", "", "", "", 36808., 23518., 
  13290., 0., 911., 109.25, 69.8, 39.45, 27040., "", 33691., 3457.1, "", "", 
  "", "", "", "", "", "", "", "", "", 79.93, ""}, 
 {"GIB", "Europe", "Gibraltar", "2021-03-01", "", "", "", "", "", "", "", "", 
  "", "", "", "", "", "", "", "", "", "", "", "", "", "", "", "", "", "", "", 
  "", "", "", 38056., 24352., 13704., 1248., 918., 112.96, 72.28, 40.68, 
  27248., "", 33691., 3457.1, "", "", "", "", "", "", "", "", "", "", "", 
  79.93, ""}, {"GIB", "Europe", "Gibraltar", "2021-03-02", "", "", "", "", 
  "", "", "", "", "", "", "", "", "", "", "", "", "", "", "", "", "", "", "", 
  "", "", "", "", "", "", "", 39322., 25221., 14101., 1266., 945., 116.71, 
  74.86, 41.85, 28049., "", 33691., 3457.1, "", "", "", "", "", "", "", "", 
  "", "", "", 79.93, ""}, {"GIB", "Europe", "Gibraltar", "2021-03-03", "", 
  "", "", "", "", "", "", "", "", "", "", "", "", "", "", "", "", "", "", "", 
  "", "", "", "", "", "", "", "", "", "", 40652., 25629., 15023., 1330., 
  1040., 120.66, 76.07, 44.59, 30869., "", 33691., 3457.1, "", "", "", "", 
  "", "", "", "", "", "", "", 79.93, ""}, {"GIB", "Europe", "Gibraltar", 
  "2021-03-04", "", "", "", "", "", "", "", "", "", "", "", "", "", "", "", 
  "", "", "", "", "", "", "", "", "", "", "", "", "", "", "", 41318., 26163., 
  15155., 666., 960., 122.64, 77.66, 44.98, 28494., "", 33691., 3457.1, "", 
  "", "", "", "", "", "", "", "", "", "", 79.93, ""}, 
 {"GIB", "Europe", "Gibraltar", "2021-03-05", "", "", "", "", "", "", "", "", 
  "", "", "", "", "", "", "", "", "", "", "", "", "", "", "", "", "", "", "", 
  "", "", "", 42548., 27145., 15403., 1230., 951., 126.29, 80.57, 45.72, 
  28227., "", 33691., 3457.1, "", "", "", "", "", "", "", "", "", "", "", 
  79.93, ""}, {"GIB", "Europe", "Gibraltar", "2021-03-06", "", "", "", "", 
  "", "", "", "", "", "", "", "", "", "", "", "", "", "", "", "", "", "", "", 
  "", "", "", "", "", "", "", 43712., 28140., 15572., 1164., 986., 129.74, 
  83.52, 46.22, 29266., "", 33691., 3457.1, "", "", "", "", "", "", "", "", 
  "", "", "", 79.93, ""}, {"GIB", "Europe", "Gibraltar", "2021-03-07", "", 
  "", "", "", "", "", "", "", "", "", "", "", "", "", "", "", "", "", "", "", 
  "", "", "", "", "", "", "", "", "", "", 43712., 28140., 15572., 0., 986., 
  129.74, 83.52, 46.22, 29266., "", 33691., 3457.1, "", "", "", "", "", "", 
  "", "", "", "", "", 79.93, ""}, {"GIB", "Europe", "Gibraltar", 
  "2021-03-08", "", "", "", "", "", "", "", "", "", "", "", "", "", "", "", 
  "", "", "", "", "", "", "", "", "", "", "", "", "", "", "", 44240., 28431., 
  15809., 528., 883., 131.31, 84.39, 46.92, 26209., "", 33691., 3457.1, "", 
  "", "", "", "", "", "", "", "", "", "", 79.93, ""}, 
 {"GIB", "Europe", "Gibraltar", "2021-03-09", "", "", "", "", "", "", "", "", 
  "", "", "", "", "", "", "", "", "", "", "", "", "", "", "", "", "", "", "", 
  "", "", "", 44894., 28932., 15962., 654., 796., 133.25, 85.87, 47.38, 
  23626., "", 33691., 3457.1, "", "", "", "", "", "", "", "", "", "", "", 
  79.93, ""}, {"GIB", "Europe", "Gibraltar", "2021-03-10", "", "", "", "", 
  "", "", "", "", "", "", "", "", "", "", "", "", "", "", "", "", "", "", "", 
  "", "", "", "", "", "", "", 44894., 28932., 15962., 0., 606., 133.25, 
  85.87, 47.38, 17987., "", 33691., 3457.1, "", "", "", "", "", "", "", "", 
  "", "", "", 79.93, ""}, {"GIB", "Europe", "Gibraltar", "2021-03-11", "", 
  "", "", "", "", "", "", "", "", "", "", "", "", "", "", "", "", "", "", "", 
  "", "", "", "", "", "", "", "", "", "", 45488., 28971., 16517., 594., 596., 
  135.02, 85.99, 49.02, 17690., "", 33691., 3457.1, "", "", "", "", "", "", 
  "", "", "", "", "", 79.93, ""}, {"GIB", "Europe", "Gibraltar", 
  "2021-03-12", "", "", "", "", "", "", "", "", "", "", "", "", "", "", "", 
  "", "", "", "", "", "", "", "", "", "", "", "", "", "", "", 46136., 29610., 
  16526., 648., 513., 136.94, 87.89, 49.05, 15227., "", 33691., 3457.1, "", 
  "", "", "", "", "", "", "", "", "", "", 79.93, ""}, 
 {"GIB", "Europe", "Gibraltar", "2021-03-13", "", "", "", "", "", "", "", "", 
  "", "", "", "", "", "", "", "", "", "", "", "", "", "", "", "", "", "", "", 
  "", "", "", 46136., 29610., 16526., 0., 346., 136.94, 87.89, 49.05, 10270., 
  "", 33691., 3457.1, "", "", "", "", "", "", "", "", "", "", "", 79.93, ""}, 
 {"GIB", "Europe", "Gibraltar", "2021-03-14", "", "", "", "", "", "", "", "", 
  "", "", "", "", "", "", "", "", "", "", "", "", "", "", "", "", "", "", "", 
  "", "", "", 47210., 29631., 17579., 1074., 500., 140.13, 87.95, 52.18, 
  14841., "", 33691., 3457.1, "", "", "", "", "", "", "", "", "", "", "", 
  79.93, ""}, {"GIB", "Europe", "Gibraltar", "2021-03-15", "", "", "", "", 
  "", "", "", "", "", "", "", "", "", "", "", "", "", "", "", "", "", "", "", 
  "", "", "", "", "", "", "", 48296., 29667., 18629., 1086., 579., 143.35, 
  88.06, 55.29, 17186., "", 33691., 3457.1, "", "", "", "", "", "", "", "", 
  "", "", "", 79.93, ""}, {"GIB", "Europe", "Gibraltar", "2021-03-16", "", 
  "", "", "", "", "", "", "", "", "", "", "", "", "", "", "", "", "", "", "", 
  "", "", "", "", "", "", "", "", "", "", 49328., 29749., 19579., 1032., 
  633., 146.41, 88.3, 58.11, 18788., "", 33691., 3457.1, "", "", "", "", "", 
  "", "", "", "", "", "", 79.93, ""}, {"GIB", "Europe", "Gibraltar", 
  "2021-03-17", "", "", "", "", "", "", "", "", "", "", "", "", "", "", "", 
  "", "", "", "", "", "", "", "", "", "", "", "", "", "", "", 49981., 29834., 
  20147., 653., 727., 148.35, 88.55, 59.8, 21578., "", 33691., 3457.1, "", 
  "", "", "", "", "", "", "", "", "", "", 79.93, ""}, 
 {"GIB", "Europe", "Gibraltar", "2021-03-18", "", "", "", "", "", "", "", "", 
  "", "", "", "", "", "", "", "", "", "", "", "", "", "", "", "", "", "", "", 
  "", "", "", 51163., 29913., 21250., 1182., 811., 151.86, 88.79, 63.07, 
  24072., "", 33691., 3457.1, "", "", "", "", "", "", "", "", "", "", "", 
  79.93, ""}, {"GIB", "Europe", "Gibraltar", "2021-03-19", "", "", "", "", 
  "", "", "", "", "", "", "", "", "", "", "", "", "", "", "", "", "", "", "", 
  "", "", "", "", "", "", "", 52331., 30038., 22293., 1168., 885., 155.33, 
  89.16, 66.17, 26268., "", 33691., 3457.1, "", "", "", "", "", "", "", "", 
  "", "", "", 79.93, ""}, {"GIB", "Europe", "Gibraltar", "2021-03-20", "", 
  "", "", "", "", "", "", "", "", "", "", "", "", "", "", "", "", "", "", "", 
  "", "", "", "", "", "", "", "", "", "", 53171., 30119., 23052., 840., 
  1005., 157.82, 89.4, 68.42, 29830., "", 33691., 3457.1, "", "", "", "", "", 
  "", "", "", "", "", "", 79.93, ""}, {"GIB", "Europe", "Gibraltar", 
  "2021-03-21", "", "", "", "", "", "", "", "", "", "", "", "", "", "", "", 
  "", "", "", "", "", "", "", "", "", "", "", "", "", "", "", 53171., 30119., 
  23052., 0., 852., 157.82, 89.4, 68.42, 25289., "", 33691., 3457.1, "", "", 
  "", "", "", "", "", "", "", "", "", 79.93, ""}, 
 {"GIB", "Europe", "Gibraltar", "2021-03-22", "", "", "", "", "", "", "", "", 
  "", "", "", "", "", "", "", "", "", "", "", "", "", "", "", "", "", "", "", 
  "", "", "", 53861., 30170., 23691., 690., 795., 159.87, 89.55, 70.32, 
  23597., "", 33691., 3457.1, "", "", "", "", "", "", "", "", "", "", "", 
  79.93, ""}, {"GIB", "Europe", "Gibraltar", "2021-03-23", "", "", "", "", 
  "", "", "", "", "", "", "", "", "", "", "", "", "", "", "", "", "", "", "", 
  "", "", "", "", "", "", "", 54587., 30232., 24355., 726., 751., 162.02, 
  89.73, 72.29, 22291., "", 33691., 3457.1, "", "", "", "", "", "", "", "", 
  "", "", "", 79.93, ""}, {"GIB", "Europe", "Gibraltar", "2021-03-24", "", 
  "", "", "", "", "", "", "", "", "", "", "", "", "", "", "", "", "", "", "", 
  "", "", "", "", "", "", "", "", "", "", 55877., 30671., 25206., 1290., 
  842., 165.85, 91.04, 74.82, 24992., "", 33691., 3457.1, "", "", "", "", "", 
  "", "", "", "", "", "", 79.93, ""}, {"GIB", "Europe", "Gibraltar", 
  "2021-03-25", "", "", "", "", "", "", "", "", "", "", "", "", "", "", "", 
  "", "", "", "", "", "", "", "", "", "", "", "", "", "", "", 56536., 30800., 
  25736., 659., 768., 167.81, 91.42, 76.39, 22795., "", 33691., 3457.1, "", 
  "", "", "", "", "", "", "", "", "", "", 79.93, ""}, 
 {"GIB", "Europe", "Gibraltar", "2021-03-26", "", "", "", "", "", "", "", "", 
  "", "", "", "", "", "", "", "", "", "", "", "", "", "", "", "", "", "", "", 
  "", "", "", 57646., 30944., 26702., 1110., 759., 171.1, 91.85, 79.26, 
  22528., "", 33691., 3457.1, "", "", "", "", "", "", "", "", "", "", "", 
  79.93, ""}, {"GIB", "Europe", "Gibraltar", "2021-03-27", "", "", "", "", 
  "", "", "", "", "", "", "", "", "", "", "", "", "", "", "", "", "", "", "", 
  "", "", "", "", "", "", "", 58756., 31094., 27662., 1110., 798., 174.4, 
  92.29, 82.11, 23686., "", 33691., 3457.1, "", "", "", "", "", "", "", "", 
  "", "", "", 79.93, ""}, {"GIB", "Europe", "Gibraltar", "2021-03-28", "", 
  "", "", "", "", "", "", "", "", "", "", "", "", "", "", "", "", "", "", "", 
  "", "", "", "", "", "", "", "", "", "", "", "", "", "", 819., "", "", "", 
  24309., "", 33691., 3457.1, "", "", "", "", "", "", "", "", "", "", "", 
  79.93, ""}, {"GIB", "Europe", "Gibraltar", "2021-03-29", "", "", "", "", 
  "", "", "", "", "", "", "", "", "", "", "", "", "", "", "", "", "", "", "", 
  "", "", "", "", "", "", "", 59050., 31098., 27952., "", 741., 175.27, 92.3, 
  82.97, 21994., "", 33691., 3457.1, "", "", "", "", "", "", "", "", "", "", 
  "", 79.93, ""}, {"GIB", "Europe", "Gibraltar", "2021-03-30", "", "", "", 
  "", "", "", "", "", "", "", "", "", "", "", "", "", "", "", "", "", "", "", 
  "", "", "", "", "", "", "", "", 59698., 31206., 28492., 648., 730., 177.19, 
  92.62, 84.57, 21668., "", 33691., 3457.1, "", "", "", "", "", "", "", "", 
  "", "", "", 79.93, ""}, {"GIB", "Europe", "Gibraltar", "2021-03-31", "", 
  "", "", "", "", "", "", "", "", "", "", "", "", "", "", "", "", "", "", "", 
  "", "", "", "", "", "", "", "", "", "", 60265., 31739., 28526., 567., 627., 
  178.88, 94.21, 84.67, 18610., "", 33691., 3457.1, "", "", "", "", "", "", 
  "", "", "", "", "", 79.93, ""}, {"GIB", "Europe", "Gibraltar", 
  "2021-04-01", "", "", "", "", "", "", "", "", "", "", "", "", "", "", "", 
  "", "", "", "", "", "", "", "", "", "", "", "", "", "", "", 60907., 32293., 
  28614., 642., 624., 180.78, 95.85, 84.93, 18521., "", 33691., 3457.1, "", 
  "", "", "", "", "", "", "", "", "", "", 79.93, ""}, 
 {"GIB", "Europe", "Gibraltar", "2021-04-02", "", "", "", "", "", "", "", "", 
  "", "", "", "", "", "", "", "", "", "", "", "", "", "", "", "", "", "", "", 
  "", "", "", "", "", "", "", 500., "", "", "", 14841., "", 33691., 3457.1, 
  "", "", "", "", "", "", "", "", "", "", "", 79.93, ""}, 
 {"GIB", "Europe", "Gibraltar", "2021-04-03", "", "", "", "", "", "", "", "", 
  "", "", "", "", "", "", "", "", "", "", "", "", "", "", "", "", "", "", "", 
  "", "", "", "", "", "", "", 376., "", "", "", 11160., "", 33691., 3457.1, 
  "", "", "", "", "", "", "", "", "", "", "", 79.93, ""}, 
 {"GIB", "Europe", "Gibraltar", "2021-04-04", "", "", "", "", "", "", "", "", 
  "", "", "", "", "", "", "", "", "", "", "", "", "", "", "", "", "", "", "", 
  "", "", "", "", "", "", "", 389., "", "", "", 11546., "", 33691., 3457.1, 
  "", "", "", "", "", "", "", "", "", "", "", 79.93, ""}, 
 {"GIB", "Europe", "Gibraltar", "2021-04-05", "", "", "", "", "", "", "", "", 
  "", "", "", "", "", "", "", "", "", "", "", "", "", "", "", "", "", "", "", 
  "", "", "", "", "", "", "", 402., "", "", "", 11932., "", 33691., 3457.1, 
  "", "", "", "", "", "", "", "", "", "", "", 79.93, ""}, 
 {"GIB", "Europe", "Gibraltar", "2021-04-06", "", "", "", "", "", "", "", "", 
  "", "", "", "", "", "", "", "", "", "", "", "", "", "", "", "", "", "", "", 
  "", "", "", "", "", "", "", 343., "", "", "", 10181., "", 33691., 3457.1, 
  "", "", "", "", "", "", "", "", "", "", "", 79.93, ""}, 
 {"GIB", "Europe", "Gibraltar", "2021-04-07", "", "", "", "", "", "", "", "", 
  "", "", "", "", "", "", "", "", "", "", "", "", "", "", "", "", "", "", "", 
  "", "", "", 62341., 32895., 29446., "", 297., 185.04, 97.64, 87.4, 8815., 
  "", 33691., 3457.1, "", "", "", "", "", "", "", "", "", "", "", 79.93, ""}, 
 {"GIB", "Europe", "Gibraltar", "2021-04-08", "", "", "", "", "", "", "", "", 
  "", "", "", "", "", "", "", "", "", "", "", "", "", "", "", "", "", "", "", 
  "", "", "", "", "", "", "", 253., "", "", "", 7509., "", 33691., 3457.1, 
  "", "", "", "", "", "", "", "", "", "", "", 79.93, ""}, 
 {"GIB", "Europe", "Gibraltar", "2021-04-09", "", "", "", "", "", "", "", "", 
  "", "", "", "", "", "", "", "", "", "", "", "", "", "", "", "", "", "", "", 
  "", "", "", 63017., 33457., 29560., "", 267., 187.04, 99.31, 87.74, 7925., 
  "", 33691., 3457.1, "", "", "", "", "", "", "", "", "", "", "", 79.93, ""}, 
 {"GIB", "Europe", "Gibraltar", "2021-04-10", "", "", "", "", "", "", "", "", 
  "", "", "", "", "", "", "", "", "", "", "", "", "", "", "", "", "", "", "", 
  "", "", "", 63671., 33979., 29692., 654., 327., 188.99, 100.85, 88.13, 
  9706., "", 33691., 3457.1, "", "", "", "", "", "", "", "", "", "", "", 
  79.93, ""}, {"GIB", "Europe", "Gibraltar", "2021-04-11", "", "", "", "", 
  "", "", "", "", "", "", "", "", "", "", "", "", "", "", "", "", "", "", "", 
  "", "", "", "", "", "", "", 64319., 34529., 29790., 648., 385., 190.91, 
  102.49, 88.42, 11427., "", 33691., 3457.1, "", "", "", "", "", "", "", "", 
  "", "", "", 79.93, ""}, {"GIB", "Europe", "Gibraltar", "2021-04-12", "", 
  "", "", "", "", "", "", "", "", "", "", "", "", "", "", "", "", "", "", "", 
  "", "", "", "", "", "", "", "", "", "", 64931., 35084., 29847., 612., 438., 
  192.73, 104.13, 88.59, 13001., "", 33691., 3457.1, "", "", "", "", "", "", 
  "", "", "", "", "", 79.93, ""}, {"GIB", "Europe", "Gibraltar", 
  "2021-04-13", "", "", "", "", "", "", "", "", "", "", "", "", "", "", "", 
  "", "", "", "", "", "", "", "", "", "", "", "", "", "", "", 66209., 35825., 
  30384., 1278., 587., 196.52, 106.33, 90.18, 17423., "", 33691., 3457.1, "", 
  "", "", "", "", "", "", "", "", "", "", 79.93, ""}, 
 {"GIB", "Europe", "Gibraltar", "2021-04-14", "", "", "", "", "", "", "", "", 
  "", "", "", "", "", "", "", "", "", "", "", "", "", "", "", "", "", "", "", 
  "", "", "", "", "", "", "", 554., "", "", "", 16444., "", 33691., 3457.1, 
  "", "", "", "", "", "", "", "", "", "", "", 79.93, ""}, 
 {"GIB", "Europe", "Gibraltar", "2021-04-15", "", "", "", "", "", "", "", "", 
  "", "", "", "", "", "", "", "", "", "", "", "", "", "", "", "", "", "", "", 
  "", "", "", 66232., 35830., 30402., "", 508., 196.59, 106.35, 90.24, 
  15078., "", 33691., 3457.1, "", "", "", "", "", "", "", "", "", "", "", 
  79.93, ""}, {"GIB", "Europe", "Gibraltar", "2021-04-16", "", "", "", "", 
  "", "", "", "", "", "", "", "", "", "", "", "", "", "", "", "", "", "", "", 
  "", "", "", "", "", "", "", "", "", "", "", 482., "", "", "", 14306., "", 
  33691., 3457.1, "", "", "", "", "", "", "", "", "", "", "", 79.93, ""}, 
 {"GIB", "Europe", "Gibraltar", "2021-04-17", "", "", "", "", "", "", "", "", 
  "", "", "", "", "", "", "", "", "", "", "", "", "", "", "", "", "", "", "", 
  "", "", "", "", "", "", "", 412., "", "", "", 12229., "", 33691., 3457.1, 
  "", "", "", "", "", "", "", "", "", "", "", 79.93, ""}, 
 {"GIB", "Europe", "Gibraltar", "2021-04-18", "", "", "", "", "", "", "", "", 
  "", "", "", "", "", "", "", "", "", "", "", "", "", "", "", "", "", "", "", 
  "", "", "", 66712., 35901., 30811., "", 342., 198.01, 106.56, 91.45, 
  10151., "", 33691., 3457.1, "", "", "", "", "", "", "", "", "", "", "", 
  79.93, ""}, {"GIB", "Europe", "Gibraltar", "2021-04-19", "", "", "", "", 
  "", "", "", "", "", "", "", "", "", "", "", "", "", "", "", "", "", "", "", 
  "", "", "", "", "", "", "", "", "", "", "", 286., "", "", "", 8489., "", 
  33691., 3457.1, "", "", "", "", "", "", "", "", "", "", "", 79.93, ""}, 
 {"GIB", "Europe", "Gibraltar", "2021-04-20", "", "", "", "", "", "", "", "", 
  "", "", "", "", "", "", "", "", "", "", "", "", "", "", "", "", "", "", "", 
  "", "", "", "", "", "", "", 134., "", "", "", 3977., "", 33691., 3457.1, 
  "", "", "", "", "", "", "", "", "", "", "", 79.93, ""}, 
 {"GIB", "Europe", "Gibraltar", "2021-04-21", "", "", "", "", "", "", "", "", 
  "", "", "", "", "", "", "", "", "", "", "", "", "", "", "", "", "", "", "", 
  "", "", "", 67366., 35912., 31454., "", 164., 199.95, 106.59, 93.36, 4868., 
  "", 33691., 3457.1, "", "", "", "", "", "", "", "", "", "", "", 79.93, ""}, 
 {"GIB", "Europe", "Gibraltar", "2021-04-22", "", "", "", "", "", "", "", "", 
  "", "", "", "", "", "", "", "", "", "", "", "", "", "", "", "", "", "", "", 
  "", "", "", 67972., 35973., 31999., 606., 249., 201.75, 106.77, 94.98, 
  7391., "", 33691., 3457.1, "", "", "", "", "", "", "", "", "", "", "", 
  79.93, ""}, {"GIB", "Europe", "Gibraltar", "2021-04-23", "", "", "", "", 
  "", "", "", "", "", "", "", "", "", "", "", "", "", "", "", "", "", "", "", 
  "", "", "", "", "", "", "", "", "", "", "", 254., "", "", "", 7539., "", 
  33691., 3457.1, "", "", "", "", "", "", "", "", "", "", "", 79.93, ""}, 
 {"GIB", "Europe", "Gibraltar", "2021-04-24", "", "", "", "", "", "", "", "", 
  "", "", "", "", "", "", "", "", "", "", "", "", "", "", "", "", "", "", "", 
  "", "", "", "", "", "", "", 259., "", "", "", 7688., "", 33691., 3457.1, 
  "", "", "", "", "", "", "", "", "", "", "", 79.93, ""}, 
 {"GIB", "Europe", "Gibraltar", "2021-04-25", "", "", "", "", "", "", "", "", 
  "", "", "", "", "", "", "", "", "", "", "", "", "", "", "", "", "", "", "", 
  "", "", "", "", "", "", "", 264., "", "", "", 7836., "", 33691., 3457.1, 
  "", "", "", "", "", "", "", "", "", "", "", 79.93, ""}, 
 {"GIB", "Europe", "Gibraltar", "2021-04-26", "", "", "", "", "", "", "", "", 
  "", "", "", "", "", "", "", "", "", "", "", "", "", "", "", "", "", "", "", 
  "", "", "", 68752., 36724., 32028., "", 260., 204.07, 109., 95.06, 7717., 
  "", 33691., 3457.1, "", "", "", "", "", "", "", "", "", "", "", 79.93, ""}, 
 {"GIB", "Europe", "Gibraltar", "2021-04-27", "", "", "", "", "", "", "", "", 
  "", "", "", "", "", "", "", "", "", "", "", "", "", "", "", "", "", "", "", 
  "", "", "", 69532., 37478., 32054., 780., 341., 206.38, 111.24, 95.14, 
  10121., "", 33691., 3457.1, "", "", "", "", "", "", "", "", "", "", "", 
  79.93, ""}, {"GIB", "Europe", "Gibraltar", "2021-04-28", "", "", "", "", 
  "", "", "", "", "", "", "", "", "", "", "", "", "", "", "", "", "", "", "", 
  "", "", "", "", "", "", "", "", "", "", "", 367., "", "", "", 10893., "", 
  33691., 3457.1, "", "", "", "", "", "", "", "", "", "", "", 79.93, ""}, 
 {"GIB", "Europe", "Gibraltar", "2021-04-29", "", "", "", "", "", "", "", "", 
  "", "", "", "", "", "", "", "", "", "", "", "", "", "", "", "", "", "", "", 
  "", "", "", 70334., 37496., 32838., "", 337., 208.76, 111.29, 97.47, 
  10003., "", 33691., 3457.1, "", "", "", "", "", "", "", "", "", "", "", 
  79.93, ""}, {"GIB", "Europe", "Gibraltar", "2021-04-30", "", "", "", "", 
  "", "", "", "", "", "", "", "", "", "", "", "", "", "", "", "", "", "", "", 
  "", "", "", "", "", "", "", 71114., 37504., 33611., 780., 421., 211.08, 
  111.32, 99.76, 12496., "", 33691., 3457.1, "", "", "", "", "", "", "", "", 
  "", "", "", 79.93, ""}, {"GIB", "Europe", "Gibraltar", "2021-05-01", "", 
  "", "", "", "", "", "", "", "", "", "", "", "", "", "", "", "", "", "", "", 
  "", "", "", "", "", "", "", "", "", "", "", "", "", "", 421., "", "", "", 
  12496., "", 33691., 3457.1, "", "", "", "", "", "", "", "", "", "", "", 
  79.93, ""}, {"GIB", "Europe", "Gibraltar", "2021-05-02", "", "", "", "", 
  "", "", "", "", "", "", "", "", "", "", "", "", "", "", "", "", "", "", "", 
  "", "", "", "", "", "", "", "", "", "", "", 421., "", "", "", 12496., "", 
  33691., 3457.1, "", "", "", "", "", "", "", "", "", "", "", 79.93, ""}, 
 {"GIB", "Europe", "Gibraltar", "2021-05-03", "", "", "", "", "", "", "", "", 
  "", "", "", "", "", "", "", "", "", "", "", "", "", "", "", "", "", "", "", 
  "", "", "", "", "", "", "", 421., "", "", "", 12496., "", 33691., 3457.1, 
  "", "", "", "", "", "", "", "", "", "", "", 79.93, ""}, 
 {"GIB", "Europe", "Gibraltar", "2021-05-04", "", "", "", "", "", "", "", "", 
  "", "", "", "", "", "", "", "", "", "", "", "", "", "", "", "", "", "", "", 
  "", "", "", 71894., 37614., 34280., "", 337., 213.39, 111.64, 101.75, 
  10003., "", 33691., 3457.1, "", "", "", "", "", "", "", "", "", "", "", 
  79.93, ""}, {"GIB", "Europe", "Gibraltar", "2021-05-05", "", "", "", "", 
  "", "", "", "", "", "", "", "", "", "", "", "", "", "", "", "", "", "", "", 
  "", "", "", "", "", "", "", 72674., 37988., 34686., 780., 392., 215.71, 
  112.75, 102.95, 11635., "", 33691., 3457.1, "", "", "", "", "", "", "", "", 
  "", "", "", 79.93, ""}, {"GIB", "Europe", "Gibraltar", "2021-05-06", "", 
  "", "", "", "", "", "", "", "", "", "", "", "", "", "", "", "", "", "", "", 
  "", "", "", "", "", "", "", "", "", "", 73476., 38454., 35022., 802., 449., 
  218.09, 114.14, 103.95, 13327., "", 33691., 3457.1, "", "", "", "", "", "", 
  "", "", "", "", "", 79.93, ""}, {"GIB", "Europe", "Gibraltar", 
  "2021-05-07", "", "", "", "", "", "", "", "", "", "", "", "", "", "", "", 
  "", "", "", "", "", "", "", "", "", "", "", "", "", "", "", 74256., 38727., 
  35529., 780., 449., 220.4, 114.95, 105.46, 13327., "", 33691., 3457.1, "", 
  "", "", "", "", "", "", "", "", "", "", 79.93, ""}, 
 {"GIB", "Europe", "Gibraltar", "2021-05-08", "", "", "", "", "", "", "", "", 
  "", "", "", "", "", "", "", "", "", "", "", "", "", "", "", "", "", "", "", 
  "", "", "", "", "", "", "", 426., "", "", "", 12644., "", 33691., 3457.1, 
  "", "", "", "", "", "", "", "", "", "", "", 79.93, ""}, 
 {"GIB", "Europe", "Gibraltar", "2021-05-09", "", "", "", "", "", "", "", "", 
  "", "", "", "", "", "", "", "", "", "", "", "", "", "", "", "", "", "", "", 
  "", "", "", "", "", "", "", 403., "", "", "", 11962., "", 33691., 3457.1, 
  "", "", "", "", "", "", "", "", "", "", "", 79.93, ""}, 
 {"GIB", "Europe", "Gibraltar", "2021-05-10", "", "", "", "", "", "", "", "", 
  "", "", "", "", "", "", "", "", "", "", "", "", "", "", "", "", "", "", "", 
  "", "", "", "", "", "", "", 380., "", "", "", 11279., "", 33691., 3457.1, 
  "", "", "", "", "", "", "", "", "", "", "", 79.93, ""}, 
 {"GIB", "Europe", "Gibraltar", "2021-05-11", "", "", "", "", "", "", "", "", 
  "", "", "", "", "", "", "", "", "", "", "", "", "", "", "", "", "", "", "", 
  "", "", "", "", "", "", "", 357., "", "", "", 10596., "", 33691., 3457.1, 
  "", "", "", "", "", "", "", "", "", "", "", 79.93, ""}, 
 {"GIB", "Europe", "Gibraltar", "2021-05-12", "", "", "", "", "", "", "", "", 
  "", "", "", "", "", "", "", "", "", "", "", "", "", "", "", "", "", "", "", 
  "", "", "", "", "", "", "", 250., "", "", "", 7420., "", 33691., 3457.1, 
  "", "", "", "", "", "", "", "", "", "", "", 79.93, ""}, 
 {"GIB", "Europe", "Gibraltar", "2021-05-13", "", "", "", "", "", "", "", "", 
  "", "", "", "", "", "", "", "", "", "", "", "", "", "", "", "", "", "", "", 
  "", "", "", 74461., 38905., 35556., "", 141., 221.01, 115.48, 105.54, 
  4185., "", 33691., 3457.1, "", "", "", "", "", "", "", "", "", "", "", 
  79.93, ""}, {"GIB", "Europe", "Gibraltar", "2021-05-14", "", "", "", "", 
  "", "", "", "", "", "", "", "", "", "", "", "", "", "", "", "", "", "", "", 
  "", "", "", "", "", "", "", "", "", "", "", 50., "", "", "", 1484., "", 
  33691., 3457.1, "", "", "", "", "", "", "", "", "", "", "", 79.93, ""}, 
 {"GIB", "Europe", "Gibraltar", "2021-05-15", "", "", "", "", "", "", "", "", 
  "", "", "", "", "", "", "", "", "", "", "", "", "", "", "", "", "", "", "", 
  "", "", "", "", "", "", "", 66., "", "", "", 1959., "", 33691., 3457.1, "", 
  "", "", "", "", "", "", "", "", "", "", 79.93, ""}, 
 {"GIB", "Europe", "Gibraltar", "2021-05-16", "", "", "", "", "", "", "", "", 
  "", "", "", "", "", "", "", "", "", "", "", "", "", "", "", "", "", "", "", 
  "", "", "", "", "", "", "", 81., "", "", "", 2404., "", 33691., 3457.1, "", 
  "", "", "", "", "", "", "", "", "", "", 79.93, ""}, 
 {"GIB", "Europe", "Gibraltar", "2021-05-17", "", "", "", "", "", "", "", "", 
  "", "", "", "", "", "", "", "", "", "", "", "", "", "", "", "", "", "", "", 
  "", "", "", "", "", "", "", 97., "", "", "", 2879., "", 33691., 3457.1, "", 
  "", "", "", "", "", "", "", "", "", "", 79.93, ""}, 
 {"GIB", "Europe", "Gibraltar", "2021-05-18", "", "", "", "", "", "", "", "", 
  "", "", "", "", "", "", "", "", "", "", "", "", "", "", "", "", "", "", "", 
  "", "", "", 75181., 38923., 36258., "", 113., 223.15, 115.53, 107.62, 
  3354., "", 33691., 3457.1, "", "", "", "", "", "", "", "", "", "", "", 
  79.93, ""}, {"GIB", "Europe", "Gibraltar", "2021-05-19", "", "", "", "", 
  "", "", "", "", "", "", "", "", "", "", "", "", "", "", "", "", "", "", "", 
```
