## Supplementary material for "Modeling the waves of Covid-19": forecasting program for later stages: world-6-7.txt (part 14 of 37)

```
  "", "", "", "", "", "", "", 75961., 38953., 37008., 780., 219., 225.46, 
  115.62, 109.85, 6500., "", 33691., 3457.1, "", "", "", "", "", "", "", "", 
  "", "", "", 79.93, ""}, {"GIB", "Europe", "Gibraltar", "2021-05-20", "", 
  "", "", "", "", "", "", "", "", "", "", "", "", "", "", "", "", "", "", "", 
  "", "", "", "", "", "", "", "", "", "", "", "", "", "", 225., "", "", "", 
  6678., "", 33691., 3457.1, "", "", "", "", "", "", "", "", "", "", "", 
  79.93, ""}, {"GIB", "Europe", "Gibraltar", "2021-05-21", "", "", "", "", 
  "", "", "", "", "", "", "", "", "", "", "", "", "", "", "", "", "", "", "", 
  "", "", "", "", "", "", "", "", "", "", "", 215., "", "", "", 6382., "", 
  33691., 3457.1, "", "", "", "", "", "", "", "", "", "", "", 79.93, ""}, 
 {"GIB", "Europe", "Gibraltar", "2021-05-22", "", "", "", "", "", "", "", "", 
  "", "", "", "", "", "", "", "", "", "", "", "", "", "", "", "", "", "", "", 
  "", "", "", 76189., 38990., 37199., "", 206., 226.14, 115.73, 110.41, 
  6114., "", 33691., 3457.1, "", "", "", "", "", "", "", "", "", "", "", 
  79.93, ""}, {"GIB", "Europe", "Gibraltar", "2021-05-23", "", "", "", "", 
  "", "", "", "", "", "", "", "", "", "", "", "", "", "", "", "", "", "", "", 
  "", "", "", "", "", "", "", "", "", "", "", 200., "", "", "", 5936., "", 
  33691., 3457.1, "", "", "", "", "", "", "", "", "", "", "", 79.93, ""}, 
 {"GIB", "Europe", "Gibraltar", "2021-05-24", "", "", "", "", "", "", "", "", 
  "", "", "", "", "", "", "", "", "", "", "", "", "", "", "", "", "", "", "", 
  "", "", "", "", "", "", "", 194., "", "", "", 5758., "", 33691., 3457.1, 
  "", "", "", "", "", "", "", "", "", "", "", 79.93, ""}, 
 {"GIB", "Europe", "Gibraltar", "2021-05-25", "", "", "", "", "", "", "", "", 
  "", "", "", "", "", "", "", "", "", "", "", "", "", "", "", "", "", "", "", 
  "", "", "", "", "", "", "", 189., "", "", "", 5610., "", 33691., 3457.1, 
  "", "", "", "", "", "", "", "", "", "", "", 79.93, ""}, 
 {"GIB", "Europe", "Gibraltar", "2021-05-26", "", "", "", "", "", "", "", "", 
  "", "", "", "", "", "", "", "", "", "", "", "", "", "", "", "", "", "", "", 
  "", "", "", "", "", "", "", 92., "", "", "", 2731., "", 33691., 3457.1, "", 
  "", "", "", "", "", "", "", "", "", "", 79.93, ""}, 
 {"GIB", "Europe", "Gibraltar", "2021-05-27", "", "", "", "", "", "", "", "", 
  "", "", "", "", "", "", "", "", "", "", "", "", "", "", "", "", "", "", "", 
  "", "", "", 76711., 39033., 37678., "", 96., 227.69, 115.86, 111.83, 2849., 
  "", 33691., 3457.1, "", "", "", "", "", "", "", "", "", "", "", 79.93, ""}, 
 {"GIB", "Europe", "Gibraltar", "2021-05-28", "", "", "", "", "", "", "", "", 
  "", "", "", "", "", "", "", "", "", "", "", "", "", "", "", "", "", "", "", 
  "", "", "", 77231., 39060., 38171., 520., 160., 229.23, 115.94, 113.3, 
  4749., "", 33691., 3457.1, "", "", "", "", "", "", "", "", "", "", "", 
  79.93, ""}, {"GIB", "Europe", "Gibraltar", "2021-05-29", "", "", "", "", 
  "", "", "", "", "", "", "", "", "", "", "", "", "", "", "", "", "", "", "", 
  "", "", "", "", "", "", "", 77519., 39080., 38439., 288., 190., 230.09, 
  116., 114.09, 5639., "", 33691., 3457.1, "", "", "", "", "", "", "", "", 
  "", "", "", 79.93, ""}, {"GIB", "Europe", "Gibraltar", "2021-05-30", "", 
  "", "", "", "", "", "", "", "", "", "", "", "", "", "", "", "", "", "", "", 
  "", "", "", "", "", "", "", "", "", "", "", "", "", "", 182., "", "", "", 
  5402., "", 33691., 3457.1, "", "", "", "", "", "", "", "", "", "", "", 
  79.93, ""}, {"GIB", "Europe", "Gibraltar", "2021-05-31", "", "", "", "", 
  "", "", "", "", "", "", "", "", "", "", "", "", "", "", "", "", "", "", "", 
  "", "", "", "", "", "", "", "", "", "", "", 174., "", "", "", 5165., "", 
  33691., 3457.1, "", "", "", "", "", "", "", "", "", "", "", 79.93, ""}, 
 {"GIB", "Europe", "Gibraltar", "2021-06-01", "", "", "", "", "", "", "", "", 
  "", "", "", "", "", "", "", "", "", "", "", "", "", "", "", "", "", "", "", 
  "", "", "", "", "", "", "", 166., "", "", "", 4927., "", 33691., 3457.1, 
  "", "", "", "", "", "", "", "", "", "", "", 79.93, ""}, 
 {"GIB", "Europe", "Gibraltar", "2021-06-02", "", "", "", "", "", "", "", "", 
  "", "", "", "", "", "", "", "", "", "", "", "", "", "", "", "", "", "", "", 
  "", "", "", 77717., 39098., 38619., "", 159., 230.68, 116.05, 114.63, 
  4719., "", 33691., 3457.1, "", "", "", "", "", "", "", "", "", "", "", 
  79.93, ""}, {"GRC", "Europe", "Greece", "2020-02-26", 1., 1., "", "", "", 
  "", 0.096, 0.096, "", "", "", "", "", "", "", "", "", "", "", "", "", "", 
  "", "", "", "", "", "", "", "", "", "", "", "", "", "", "", "", "", 11.11, 
  1.0423056*^7, 83.479, 45.3, 20.396, 14.524, 24574.382, 1.5, 175.695, 4.55, 
  35.3, 52., "", 4.21, 82.24, 0.888}, {"GRC", "Europe", "Greece", 
  "2020-02-27", 3., 2., "", "", "", "", 0.288, 0.192, "", "", "", "", "", "", 
  "", "", "", "", "", "", "", "", "", "", "", "", "", "", "", "", "", "", "", 
  "", "", "", "", "", "", 11.11, 1.0423056*^7, 83.479, 45.3, 20.396, 14.524, 
  24574.382, 1.5, 175.695, 4.55, 35.3, 52., "", 4.21, 82.24, 0.888}, 
 {"GRC", "Europe", "Greece", "2020-02-28", 4., 1., "", "", "", "", 0.384, 
  0.096, "", "", "", "", "", "", "", "", "", "", "", "", "", "", "", "", "", 
  "", "", "", "", "", "", "", "", "", "", "", "", "", "", 11.11, 
  1.0423056*^7, 83.479, 45.3, 20.396, 14.524, 24574.382, 1.5, 175.695, 4.55, 
  35.3, 52., "", 4.21, 82.24, 0.888}, {"GRC", "Europe", "Greece", 
  "2020-02-29", 4., 0., "", "", "", "", 0.384, 0., "", "", "", "", "", "", 
  "", "", "", "", "", "", "", "", "", "", "", "", "", "", "", "", "", "", "", 
  "", "", "", "", "", "", 19.44, 1.0423056*^7, 83.479, 45.3, 20.396, 14.524, 
  24574.382, 1.5, 175.695, 4.55, 35.3, 52., "", 4.21, 82.24, 0.888}, 
 {"GRC", "Europe", "Greece", "2020-03-01", 7., 3., "", "", "", "", 0.672, 
  0.288, "", "", "", "", "", "", "", "", "", "", "", 0.1, 0.01, "", "", "", 
  "", "", "", "", "", "", "", "", "", "", "", "", "", "", "", 19.44, 
  1.0423056*^7, 83.479, 45.3, 20.396, 14.524, 24574.382, 1.5, 175.695, 4.55, 
  35.3, 52., "", 4.21, 82.24, 0.888}, {"GRC", "Europe", "Greece", 
  "2020-03-02", 7., 0., 1., "", "", 0., 0.672, 0., 0.096, "", "", 0., "", "", 
  "", "", "", "", "", "", "", "", "", "", "", "", "", "", "", "", "", "", "", 
  "", "", "", "", "", "", 19.44, 1.0423056*^7, 83.479, 45.3, 20.396, 14.524, 
  24574.382, 1.5, 175.695, 4.55, 35.3, 52., "", 4.21, 82.24, 0.888}, 
 {"GRC", "Europe", "Greece", "2020-03-03", 7., 0., 1., "", "", 0., 0.672, 0., 
  0.096, "", "", 0., "", "", "", "", "", "", "", "", "", "", 570., 0.055, "", 
  "", "", "", "", "samples tested", "", "", "", "", "", "", "", "", "", 
  19.44, 1.0423056*^7, 83.479, 45.3, 20.396, 14.524, 24574.382, 1.5, 175.695, 
  4.55, 35.3, 52., "", 4.21, 82.24, 0.888}, {"GRC", "Europe", "Greece", 
  "2020-03-04", 9., 2., 1.143, "", "", 0., 0.863, 0.192, 0.11, "", "", 0., 
  "", "", "", "", "", "", "", "", "", "", "", "", "", "", "", "", "", 
  "samples tested", "", "", "", "", "", "", "", "", "", 19.44, 1.0423056*^7, 
  83.479, 45.3, 20.396, 14.524, 24574.382, 1.5, 175.695, 4.55, 35.3, 52., "", 
  4.21, 82.24, 0.888}, {"GRC", "Europe", "Greece", "2020-03-05", 31., 22., 
  4., "", "", 0., 2.974, 2.111, 0.384, "", "", 0., "", "", "", "", "", "", 
  "", "", "", "", "", "", "", "", "", "", "", "samples tested", "", "", "", 
  "", "", "", "", "", "", 28.7, 1.0423056*^7, 83.479, 45.3, 20.396, 14.524, 
  24574.382, 1.5, 175.695, 4.55, 35.3, 52., "", 4.21, 82.24, 0.888}, 
 {"GRC", "Europe", "Greece", "2020-03-06", 45., 14., 5.857, "", "", 0., 
  4.317, 1.343, 0.562, "", "", 0., "", "", "", "", "", "", "", "", "", "", 
  "", "", "", "", "", "", "", "samples tested", "", "", "", "", "", "", "", 
  "", "", 28.7, 1.0423056*^7, 83.479, 45.3, 20.396, 14.524, 24574.382, 1.5, 
  175.695, 4.55, 35.3, 52., "", 4.21, 82.24, 0.888}, 
 {"GRC", "Europe", "Greece", "2020-03-07", 46., 1., 6., "", "", 0., 4.413, 
  0.096, 0.576, "", "", 0., "", "", "", "", "", "", "", "", "", "", "", "", 
  "", "", "", "", "", "samples tested", "", "", "", "", "", "", "", "", "", 
  28.7, 1.0423056*^7, 83.479, 45.3, 20.396, 14.524, 24574.382, 1.5, 175.695, 
  4.55, 35.3, 52., "", 4.21, 82.24, 0.888}, {"GRC", "Europe", "Greece", 
  "2020-03-08", 73., 27., 9.429, "", "", 0., 7.004, 2.59, 0.905, "", "", 0., 
  "", "", "", "", "", 1.945, 0.187, 0.272, 0.026, "", "", "", "", "", "", "", 
  "", "samples tested", "", "", "", "", "", "", "", "", "", 28.7, 
  1.0423056*^7, 83.479, 45.3, 20.396, 14.524, 24574.382, 1.5, 175.695, 4.55, 
  35.3, 52., "", 4.21, 82.24, 0.888}, {"GRC", "Europe", "Greece", 
  "2020-03-09", 73., 0., 9.429, "", "", 0., 7.004, 0., 0.905, "", "", 0., "", 
  "", "", "", "", "", "", "", "", "", "", "", "", "", "", "", "", 
  "samples tested", "", "", "", "", "", "", "", "", "", 31.48, 1.0423056*^7, 
  83.479, 45.3, 20.396, 14.524, 24574.382, 1.5, 175.695, 4.55, 35.3, 52., "", 
  4.21, 82.24, 0.888}, {"GRC", "Europe", "Greece", "2020-03-10", 89., 16., 
  11.714, "", "", 0., 8.539, 1.535, 1.124, "", "", 0., "", "", "", "", "", 
  "", "", "", "", "", "", "", "", 179., 0.017, 0.065, 15.3, "samples tested", 
  "", "", "", "", "", "", "", "", "", 33.33, 1.0423056*^7, 83.479, 45.3, 
  20.396, 14.524, 24574.382, 1.5, 175.695, 4.55, 35.3, 52., "", 4.21, 82.24, 
  0.888}, {"GRC", "Europe", "Greece", "2020-03-11", 99., 10., 12.857, 1., 1., 
  0.143, 9.498, 0.959, 1.234, 0.096, 0.096, 0.014, "", "", "", "", "", "", 
  "", "", "", "", "", "", "", 179., 0.017, 0.072, 13.9, "samples tested", "", 
  "", "", "", "", "", "", "", "", 33.33, 1.0423056*^7, 83.479, 45.3, 20.396, 
  14.524, 24574.382, 1.5, 175.695, 4.55, 35.3, 52., "", 4.21, 82.24, 0.888}, 
 {"GRC", "Europe", "Greece", "2020-03-12", 99., 0., 9.714, 1., 0., 0.143, 
  9.498, 0., 0.932, 0.096, 0., 0.014, "", "", "", "", "", "", "", "", "", "", 
  2180., 0.209, "", 179., 0.017, 0.054, 18.4, "samples tested", "", "", "", 
  "", "", "", "", "", "", 40.74, 1.0423056*^7, 83.479, 45.3, 20.396, 14.524, 
  24574.382, 1.5, 175.695, 4.55, 35.3, 52., "", 4.21, 82.24, 0.888}, 
 {"GRC", "Europe", "Greece", "2020-03-13", 190., 91., 20.714, 1., 0., 0.143, 
  18.229, 8.731, 1.987, 0.096, 0., 0.014, "", "", "", "", "", "", "", "", "", 
  520., 2700., 0.259, 0.05, 228., 0.022, 0.091, 11., "samples tested", "", 
  "", "", "", "", "", "", "", "", 40.74, 1.0423056*^7, 83.479, 45.3, 20.396, 
  14.524, 24574.382, 1.5, 175.695, 4.55, 35.3, 52., "", 4.21, 82.24, 0.888}, 
 {"GRC", "Europe", "Greece", "2020-03-14", 228., 38., 26., 3., 2., 0.429, 
  21.875, 3.646, 2.494, 0.288, 0.192, 0.041, 1.52, "", "", "", "", "", "", 
  "", "", 700., 3400., 0.326, 0.067, 302., 0.029, 0.086, 11.6, 
  "samples tested", "", "", "", "", "", "", "", "", "", 54.63, 1.0423056*^7, 
  83.479, 45.3, 20.396, 14.524, 24574.382, 1.5, 175.695, 4.55, 35.3, 52., "", 
  4.21, 82.24, 0.888}, {"GRC", "Europe", "Greece", "2020-03-15", 331., 103., 
  36.857, 4., 1., 0.571, 31.757, 9.882, 3.536, 0.384, 0.096, 0.055, 1.5, "", 
  "", "", "", 12.642, 1.213, 0.599, 0.057, 600., 4000., 0.384, 0.058, 362., 
  0.035, 0.102, 9.8, "samples tested", "", "", "", "", "", "", "", "", "", 
  54.63, 1.0423056*^7, 83.479, 45.3, 20.396, 14.524, 24574.382, 1.5, 175.695, 
  4.55, 35.3, 52., "", 4.21, 82.24, 0.888}, {"GRC", "Europe", "Greece", 
  "2020-03-16", 331., 0., 36.857, 4., 0., 0.571, 31.757, 0., 3.536, 0.384, 
  0., 0.055, 1.45, "", "", "", "", "", "", "", "", 320., 4320., 0.414, 0.031, 
  382., 0.037, 0.096, 10.4, "samples tested", "", "", "", "", "", "", "", "", 
  "", 54.63, 1.0423056*^7, 83.479, 45.3, 20.396, 14.524, 24574.382, 1.5, 
  175.695, 4.55, 35.3, 52., "", 4.21, 82.24, 0.888}, 
 {"GRC", "Europe", "Greece", "2020-03-17", 387., 56., 42.571, 5., 1., 0.714, 
  37.129, 5.373, 4.084, 0.48, 0.096, 0.069, 1.43, "", "", "", "", "", "", "", 
  "", "", "", "", "", 477., 0.046, 0.089, 11.2, "samples tested", "", "", "", 
  "", "", "", "", "", "", 54.63, 1.0423056*^7, 83.479, 45.3, 20.396, 14.524, 
  24574.382, 1.5, 175.695, 4.55, 35.3, 52., "", 4.21, 82.24, 0.888}, 
 {"GRC", "Europe", "Greece", "2020-03-18", 418., 31., 45.571, 5., 0., 0.571, 
  40.103, 2.974, 4.372, 0.48, 0., 0.055, 1.4, "", "", "", "", "", "", "", "", 
  "", 6000., 0.576, "", 571., 0.055, 0.08, 12.5, "samples tested", "", "", 
  "", "", "", "", "", "", "", 65.74, 1.0423056*^7, 83.479, 45.3, 20.396, 
  14.524, 24574.382, 1.5, 175.695, 4.55, 35.3, 52., "", 4.21, 82.24, 0.888}, 
 {"GRC", "Europe", "Greece", "2020-03-19", 418., 0., 45.571, 6., 1., 0.714, 
  40.103, 0., 4.372, 0.576, 0.096, 0.069, 1.39, "", "", "", "", "", "", "", 
  "", "", "", "", "", 629., 0.06, 0.072, 13.8, "samples tested", "", "", "", 
  "", "", "", "", "", "", 65.74, 1.0423056*^7, 83.479, 45.3, 20.396, 14.524, 
  24574.382, 1.5, 175.695, 4.55, 35.3, 52., "", 4.21, 82.24, 0.888}, 
 {"GRC", "Europe", "Greece", "2020-03-20", 495., 77., 43.571, 6., 0., 0.714, 
  47.491, 7.387, 4.18, 0.576, 0., 0.069, 1.41, "", "", "", "", "", "", "", 
  "", "", 7172., 0.688, "", 639., 0.061, 0.068, 14.7, "samples tested", "", 
  "", "", "", "", "", "", "", "", 65.74, 1.0423056*^7, 83.479, 45.3, 20.396, 
  14.524, 24574.382, 1.5, 175.695, 4.55, 35.3, 52., "", 4.21, 82.24, 0.888}, 
 {"GRC", "Europe", "Greece", "2020-03-21", 530., 35., 43.143, 13., 7., 1.429, 
  50.849, 3.358, 4.139, 1.247, 0.672, 0.137, 1.41, "", "", "", "", "", "", 
  "", "", 658., 7830., 0.751, 0.063, 633., 0.061, 0.068, 14.7, 
  "samples tested", "", "", "", "", "", "", "", "", "", 74.07, 1.0423056*^7, 
  83.479, 45.3, 20.396, 14.524, 24574.382, 1.5, 175.695, 4.55, 35.3, 52., "", 
  4.21, 82.24, 0.888}, {"GRC", "Europe", "Greece", "2020-03-22", 624., 94., 
  41.857, 15., 2., 1.571, 59.867, 9.018, 4.016, 1.439, 0.192, 0.151, 1.41, 
  "", "", "", "", 41.814, 4.012, 1.588, 0.152, 176., 8006., 0.768, 0.017, 
  572., 0.055, 0.073, 13.7, "samples tested", "", "", "", "", "", "", "", "", 
  "", 74.07, 1.0423056*^7, 83.479, 45.3, 20.396, 14.524, 24574.382, 1.5, 
  175.695, 4.55, 35.3, 52., "", 4.21, 82.24, 0.888}, 
 {"GRC", "Europe", "Greece", "2020-03-23", 695., 71., 52., 17., 2., 1.857, 
  66.679, 6.812, 4.989, 1.631, 0.192, 0.178, 1.4, "", "", "", "", "", "", "", 
  "", 638., 8644., 0.829, 0.061, 618., 0.059, 0.084, 11.9, "samples tested", 
  "", "", "", "", "", "", "", "", "", 84.26, 1.0423056*^7, 83.479, 45.3, 
  20.396, 14.524, 24574.382, 1.5, 175.695, 4.55, 35.3, 52., "", 4.21, 82.24, 
  0.888}, {"GRC", "Europe", "Greece", "2020-03-24", 743., 48., 50.857, 20., 
  3., 2.143, 71.284, 4.605, 4.879, 1.919, 0.288, 0.206, 1.37, "", "", "", "", 
  "", "", "", "", 427., 9071., 0.87, 0.041, 559., 0.054, 0.091, 11., 
  "samples tested", "", "", "", "", "", "", "", "", "", 84.26, 1.0423056*^7, 
  83.479, 45.3, 20.396, 14.524, 24574.382, 1.5, 175.695, 4.55, 35.3, 52., "", 
  4.21, 82.24, 0.888}, {"GRC", "Europe", "Greece", "2020-03-25", 821., 78., 
  57.571, 22., 2., 2.429, 78.768, 7.483, 5.523, 2.111, 0.192, 0.233, 1.36, 
  "", "", "", "", "", "", "", "", 1424., 10495., 1.007, 0.137, 642., 0.062, 
  0.09, 11.2, "samples tested", "", "", "", "", "", "", "", "", "", 84.26, 
  1.0423056*^7, 83.479, 45.3, 20.396, 14.524, 24574.382, 1.5, 175.695, 4.55, 
  35.3, 52., "", 4.21, 82.24, 0.888}, {"GRC", "Europe", "Greece", 
  "2020-03-26", 892., 71., 67.714, 26., 4., 2.857, 85.58, 6.812, 6.497, 
  2.494, 0.384, 0.274, 1.34, "", "", "", "", "", "", "", "", "", "", "", "", 
  771., 0.074, 0.088, 11.4, "samples tested", "", "", "", "", "", "", "", "", 
  "", 84.26, 1.0423056*^7, 83.479, 45.3, 20.396, 14.524, 24574.382, 1.5, 
  175.695, 4.55, 35.3, 52., "", 4.21, 82.24, 0.888}, 
 {"GRC", "Europe", "Greece", "2020-03-27", 966., 74., 67.286, 28., 2., 3.143, 
  92.679, 7.1, 6.455, 2.686, 0.192, 0.302, 1.32, "", "", "", "", "", "", "", 
  "", "", 13477., 1.293, "", 901., 0.086, 0.075, 13.4, "samples tested", "", 
  "", "", "", "", "", "", "", "", 84.26, 1.0423056*^7, 83.479, 45.3, 20.396, 
  14.524, 24574.382, 1.5, 175.695, 4.55, 35.3, 52., "", 4.21, 82.24, 0.888}, 
 {"GRC", "Europe", "Greece", "2020-03-28", 1061., 95., 75.857, 32., 4., 
  2.714, 101.794, 9.114, 7.278, 3.07, 0.384, 0.26, 1.3, "", "", "", "", "", 
  "", "", "", 886., 14363., 1.378, 0.085, 933., 0.09, 0.081, 12.3, 
  "samples tested", "", "", "", "", "", "", "", "", "", 84.26, 1.0423056*^7, 
  83.479, 45.3, 20.396, 14.524, 24574.382, 1.5, 175.695, 4.55, 35.3, 52., "", 
  4.21, 82.24, 0.888}, {"GRC", "Europe", "Greece", "2020-03-29", 1156., 95., 
  76., 38., 6., 3.286, 110.908, 9.114, 7.292, 3.646, 0.576, 0.315, 1.26, "", 
  "", "", "", 53.484, 5.131, 2.858, 0.274, 788., 15151., 1.454, 0.076, 1021., 
  0.098, 0.074, 13.4, "samples tested", "", "", "", "", "", "", "", "", "", 
  84.26, 1.0423056*^7, 83.479, 45.3, 20.396, 14.524, 24574.382, 1.5, 175.695, 
  4.55, 35.3, 52., "", 4.21, 82.24, 0.888}, {"GRC", "Europe", "Greece", 
  "2020-03-30", 1212., 56., 73.857, 43., 5., 3.714, 116.281, 5.373, 7.086, 
  4.125, 0.48, 0.356, 1.23, "", "", "", "", "", "", "", "", 810., 15961., 
  1.531, 0.078, 1045., 0.1, 0.071, 14.1, "samples tested", "", "", "", "", 
  "", "", "", "", "", 84.26, 1.0423056*^7, 83.479, 45.3, 20.396, 14.524, 
  24574.382, 1.5, 175.695, 4.55, 35.3, 52., "", 4.21, 82.24, 0.888}, 
 {"GRC", "Europe", "Greece", "2020-03-31", 1314., 102., 81.571, 49., 6., 
  4.143, 126.067, 9.786, 7.826, 4.701, 0.576, 0.397, 1.2, "", "", "", "", "", 
  "", "", "", 771., 16732., 1.605, 0.074, 1094., 0.105, 0.075, 13.4, 
  "samples tested", "", "", "", "", "", "", "", "", "", 84.26, 1.0423056*^7, 
  83.479, 45.3, 20.396, 14.524, 24574.382, 1.5, 175.695, 4.55, 35.3, 52., "", 
  4.21, 82.24, 0.888}, {"GRC", "Europe", "Greece", "2020-04-01", 1415., 101., 
  84.857, 50., 1., 4., 135.757, 9.69, 8.141, 4.797, 0.096, 0.384, 1.17, "", 
  "", "", "", "", "", "", "", 618., 17350., 1.665, 0.059, 979., 0.094, 0.087, 
  11.5, "samples tested", "", "", "", "", "", "", "", "", "", 84.26, 
  1.0423056*^7, 83.479, 45.3, 20.396, 14.524, 24574.382, 1.5, 175.695, 4.55, 
  35.3, 52., "", 4.21, 82.24, 0.888}, {"GRC", "Europe", "Greece", 
  "2020-04-02", 1544., 129., 93.143, 53., 3., 3.857, 148.133, 12.376, 8.936, 
  5.085, 0.288, 0.37, 1.13, "", "", "", "", "", "", "", "", 1494., 18844., 
  1.808, 0.143, 980., 0.094, 0.095, 10.5, "samples tested", "", "", "", "", 
  "", "", "", "", "", 84.26, 1.0423056*^7, 83.479, 45.3, 20.396, 14.524, 
  24574.382, 1.5, 175.695, 4.55, 35.3, 52., "", 4.21, 82.24, 0.888}, 
 {"GRC", "Europe", "Greece", "2020-04-03", 1613., 69., 92.429, 63., 10., 5., 
  154.753, 6.62, 8.868, 6.044, 0.959, 0.48, 1.07, "", "", "", "", "", "", "", 
  "", 3593., 22437., 2.153, 0.345, 1280., 0.123, 0.072, 13.8, 
  "samples tested", "", "", "", "", "", "", "", "", "", 84.26, 1.0423056*^7, 
  83.479, 45.3, 20.396, 14.524, 24574.382, 1.5, 175.695, 4.55, 35.3, 52., "", 
  4.21, 82.24, 0.888}, {"GRC", "Europe", "Greece", "2020-04-04", 1673., 60., 
  87.429, 68., 5., 5.143, 160.51, 5.756, 8.388, 6.524, 0.48, 0.493, 1.02, "", 
  "", "", "", "", "", "", "", 896., 23333., 2.239, 0.086, 1281., 0.123, 
  0.068, 14.7, "samples tested", "", "", "", "", "", "", "", "", "", 84.26, 
  1.0423056*^7, 83.479, 45.3, 20.396, 14.524, 24574.382, 1.5, 175.695, 4.55, 
  35.3, 52., "", 4.21, 82.24, 0.888}, {"GRC", "Europe", "Greece", 
  "2020-04-05", 1735., 62., 82.714, 73., 5., 5., 166.458, 5.948, 7.936, 
  7.004, 0.48, 0.48, 0.98, "", "", "", "", 38.897, 3.732, 1.551, 0.149, 
  2120., 25453., 2.442, 0.203, 1472., 0.141, 0.056, 17.8, "samples tested", 
  "", "", "", "", "", "", "", "", "", 84.26, 1.0423056*^7, 83.479, 45.3, 
  20.396, 14.524, 24574.382, 1.5, 175.695, 4.55, 35.3, 52., "", 4.21, 82.24, 
  0.888}, {"GRC", "Europe", "Greece", "2020-04-06", 1755., 20., 77.571, 79., 
  6., 5.143, 168.377, 1.919, 7.442, 7.579, 0.576, 0.493, 0.95, "", "", "", 
  "", "", "", "", "", 740., 26193., 2.513, 0.071, 1462., 0.14, 0.053, 18.8, 
  "samples tested", "", "", "", "", "", "", "", "", "", 84.26, 1.0423056*^7, 
  83.479, 45.3, 20.396, 14.524, 24574.382, 1.5, 175.695, 4.55, 35.3, 52., "", 
  4.21, 82.24, 0.888}, {"GRC", "Europe", "Greece", "2020-04-07", 1832., 77., 
  74., 81., 2., 4.571, 175.764, 7.387, 7.1, 7.771, 0.192, 0.439, 0.92, "", 
  "", "", "", "", "", "", "", 2391., 28584., 2.742, 0.229, 1693., 0.162, 
  0.044, 22.9, "samples tested", "", "", "", "", "", "", "", "", "", 84.26, 
  1.0423056*^7, 83.479, 45.3, 20.396, 14.524, 24574.382, 1.5, 175.695, 4.55, 
  35.3, 52., "", 4.21, 82.24, 0.888}, {"GRC", "Europe", "Greece", 
  "2020-04-08", 1884., 52., 67., 83., 2., 4.714, 180.753, 4.989, 6.428, 
  7.963, 0.192, 0.452, 0.9, "", "", "", "", "", "", "", "", 3944., 32528., 
  3.121, 0.378, 2168., 0.208, 0.031, 32.4, "samples tested", "", "", "", "", 
  "", "", "", "", "", 84.26, 1.0423056*^7, 83.479, 45.3, 20.396, 14.524, 
  24574.382, 1.5, 175.695, 4.55, 35.3, 52., "", 4.21, 82.24, 0.888}, 
 {"GRC", "Europe", "Greece", "2020-04-09", 1955., 71., 58.714, 87., 4., 
  4.857, 187.565, 6.812, 5.633, 8.347, 0.384, 0.466, 0.88, "", "", "", "", 
  "", "", "", "", 1106., 33634., 3.227, 0.106, 2113., 0.203, 0.028, 36., 
  "samples tested", "", "", "", "", "", "", "", "", "", 84.26, 1.0423056*^7, 
  83.479, 45.3, 20.396, 14.524, 24574.382, 1.5, 175.695, 4.55, 35.3, 52., "", 
  4.21, 82.24, 0.888}, {"GRC", "Europe", "Greece", "2020-04-10", 2011., 56., 
  56.857, 92., 5., 4.143, 192.938, 5.373, 5.455, 8.827, 0.48, 0.397, 0.86, 
  "", "", "", "", "", "", "", "", 1798., 35432., 3.399, 0.173, 1856., 0.178, 
  0.031, 32.6, "samples tested", "", "", "", "", "", "", "", "", "", 84.26, 
  1.0423056*^7, 83.479, 45.3, 20.396, 14.524, 24574.382, 1.5, 175.695, 4.55, 
  35.3, 52., "", 4.21, 82.24, 0.888}, {"GRC", "Europe", "Greece", 
  "2020-04-11", 2081., 70., 58.286, 93., 1., 3.571, 199.654, 6.716, 5.592, 
  8.923, 0.096, 0.343, 0.84, "", "", "", "", "", "", "", "", 1912., 37344., 
  3.583, 0.183, 2002., 0.192, 0.029, 34.3, "samples tested", "", "", "", "", 
  "", "", "", "", "", 84.26, 1.0423056*^7, 83.479, 45.3, 20.396, 14.524, 
  24574.382, 1.5, 175.695, 4.55, 35.3, 52., "", 4.21, 82.24, 0.888}, 
 {"GRC", "Europe", "Greece", "2020-04-12", 2114., 33., 54.143, 98., 5., 
  3.571, 202.82, 3.166, 5.195, 9.402, 0.48, 0.343, 0.8, "", "", "", "", 
  19.449, 1.866, 0.971, 0.093, 4917., 42261., 4.055, 0.472, 2401., 0.23, 
  0.023, 44.3, "samples tested", "", "", "", "", "", "", "", "", "", 84.26, 
  1.0423056*^7, 83.479, 45.3, 20.396, 14.524, 24574.382, 1.5, 175.695, 4.55, 
  35.3, 52., "", 4.21, 82.24, 0.888}, {"GRC", "Europe", "Greece", 
  "2020-04-13", 2145., 31., 55.714, 99., 1., 2.857, 205.794, 2.974, 5.345, 
  9.498, 0.096, 0.274, 0.78, "", "", "", "", "", "", "", "", 1170., 43431., 
  4.167, 0.112, 2463., 0.236, 0.023, 44.2, "samples tested", "", "", "", "", 
  "", "", "", "", "", 84.26, 1.0423056*^7, 83.479, 45.3, 20.396, 14.524, 
  24574.382, 1.5, 175.695, 4.55, 35.3, 52., "", 4.21, 82.24, 0.888}, 
 {"GRC", "Europe", "Greece", "2020-04-14", 2170., 25., 48.286, 101., 2., 
  2.857, 208.192, 2.399, 4.633, 9.69, 0.192, 0.274, 0.75, "", "", "", "", "", 
  "", "", "", "", "", "", "", 2404., 0.231, 0.02, 49.8, "samples tested", "", 
  "", "", "", "", "", "", "", "", 84.26, 1.0423056*^7, 83.479, 45.3, 20.396, 
  14.524, 24574.382, 1.5, 175.695, 4.55, 35.3, 52., "", 4.21, 82.24, 0.888}, 
 {"GRC", "Europe", "Greece", "2020-04-15", 2192., 22., 44., 102., 1., 2.714, 
  210.303, 2.111, 4.221, 9.786, 0.096, 0.26, 0.75, "", "", "", "", "", "", 
  "", "", "", 47389., 4.547, "", 2123., 0.204, 0.021, 48.2, "samples tested", 
  "", "", "", "", "", "", "", "", "", 84.26, 1.0423056*^7, 83.479, 45.3, 
  20.396, 14.524, 24574.382, 1.5, 175.695, 4.55, 35.3, 52., "", 4.21, 82.24, 
  0.888}, {"GRC", "Europe", "Greece", "2020-04-16", 2207., 15., 36., 105., 
  3., 2.571, 211.742, 1.439, 3.454, 10.074, 0.288, 0.247, 0.75, "", "", "", 
  "", "", "", "", "", 2001., 49390., 4.739, 0.192, 2251., 0.216, 0.016, 62.5, 
  "samples tested", "", "", "", "", "", "", "", "", "", 84.26, 1.0423056*^7, 
  83.479, 45.3, 20.396, 14.524, 24574.382, 1.5, 175.695, 4.55, 35.3, 52., "", 
  4.21, 82.24, 0.888}, {"GRC", "Europe", "Greece", "2020-04-17", 2224., 17., 
  30.429, 108., 3., 2.286, 213.373, 1.631, 2.919, 10.362, 0.288, 0.219, 0.77, 
  "", "", "", "", "", "", "", "", 2255., 51645., 4.955, 0.216, 2316., 0.222, 
  0.013, 76.1, "samples tested", "", "", "", "", "", "", "", "", "", 84.26, 
  1.0423056*^7, 83.479, 45.3, 20.396, 14.524, 24574.382, 1.5, 175.695, 4.55, 
  35.3, 52., "", 4.21, 82.24, 0.888}, {"GRC", "Europe", "Greece", 
  "2020-04-18", 2235., 11., 22., 110., 2., 2.429, 214.428, 1.055, 2.111, 
  10.554, 0.192, 0.233, 0.79, "", "", "", "", "", "", "", "", 1645., 53290., 
  5.113, 0.158, 2278., 0.219, 0.01, 103.5, "samples tested", "", "", "", "", 
  "", "", "", "", "", 84.26, 1.0423056*^7, 83.479, 45.3, 20.396, 14.524, 
  24574.382, 1.5, 175.695, 4.55, 35.3, 52., "", 4.21, 82.24, 0.888}, 
 {"GRC", "Europe", "Greece", "2020-04-19", 2235., 0., 17.286, 113., 3., 
  2.143, 214.428, 0., 1.658, 10.841, 0.288, 0.206, 0.83, "", "", "", "", 
  16.531, 1.586, 0.526, 0.05, "", "", "", "", 1651., 0.158, 0.01, 95.5, 
  "samples tested", "", "", "", "", "", "", "", "", "", 84.26, 1.0423056*^7, 
  83.479, 45.3, 20.396, 14.524, 24574.382, 1.5, 175.695, 4.55, 35.3, 52., "", 
  4.21, 82.24, 0.888}, {"GRC", "Europe", "Greece", "2020-04-20", 2245., 10., 
  14.286, 116., 3., 2.429, 215.388, 0.959, 1.371, 11.129, 0.288, 0.233, 0.89, 
  "", "", "", "", "", "", "", "", "", 54344., 5.214, "", 1559., 0.15, 0.009, 
  109.1, "samples tested", "", "", "", "", "", "", "", "", "", 84.26, 
  1.0423056*^7, 83.479, 45.3, 20.396, 14.524, 24574.382, 1.5, 175.695, 4.55, 
  35.3, 52., "", 4.21, 82.24, 0.888}, {"GRC", "Europe", "Greece", 
  "2020-04-21", 2401., 156., 33., 121., 5., 2.857, 230.355, 14.967, 3.166, 
  11.609, 0.48, 0.274, 0.95, "", "", "", "", "", "", "", "", 1322., 55666., 
  5.341, 0.127, 1465., 0.141, 0.023, 44.4, "samples tested", "", "", "", "", 
  "", "", "", "", "", 84.26, 1.0423056*^7, 83.479, 45.3, 20.396, 14.524, 
  24574.382, 1.5, 175.695, 4.55, 35.3, 52., "", 4.21, 82.24, 0.888}, 
 {"GRC", "Europe", "Greece", "2020-04-22", 2408., 7., 30.857, 121., 0., 
  2.714, 231.026, 0.672, 2.96, 11.609, 0., 0.26, 0.91, "", "", "", "", "", 
  "", "", "", 1326., 56992., 5.468, 0.127, 1372., 0.132, 0.022, 44.5, 
  "samples tested", "", "", "", "", "", "", "", "", "", 84.26, 1.0423056*^7, 
  83.479, 45.3, 20.396, 14.524, 24574.382, 1.5, 175.695, 4.55, 35.3, 52., "", 
  4.21, 82.24, 0.888}, {"GRC", "Europe", "Greece", "2020-04-23", 2463., 55., 
  36.571, 125., 4., 2.857, 236.303, 5.277, 3.509, 11.993, 0.384, 0.274, 0.87, 
  "", "", "", "", "", "", "", "", 2249., 59241., 5.684, 0.216, 1407., 0.135, 
  0.026, 38.5, "samples tested", "", "", "", "", "", "", "", "", "", 84.26, 
  1.0423056*^7, 83.479, 45.3, 20.396, 14.524, 24574.382, 1.5, 175.695, 4.55, 
  35.3, 52., "", 4.21, 82.24, 0.888}, {"GRC", "Europe", "Greece", 
  "2020-04-24", 2490., 27., 38., 130., 5., 3.143, 238.893, 2.59, 3.646, 
  12.472, 0.48, 0.302, 0.83, "", "", "", "", "", "", "", "", 2166., 61407., 
  5.891, 0.208, 1395., 0.134, 0.027, 36.7, "samples tested", "", "", "", "", 
  "", "", "", "", "", 84.26, 1.0423056*^7, 83.479, 45.3, 20.396, 14.524, 
  24574.382, 1.5, 175.695, 4.55, 35.3, 52., "", 4.21, 82.24, 0.888}, 
 {"GRC", "Europe", "Greece", "2020-04-25", 2506., 16., 38.714, 130., 0., 
  2.857, 240.429, 1.535, 3.714, 12.472, 0., 0.274, 0.79, "", "", "", "", "", 
  "", "", "", 1680., 63087., 6.053, 0.161, 1400., 0.134, 0.028, 36.2, 
  "samples tested", "", "", "", "", "", "", "", "", "", 84.26, 1.0423056*^7, 
  83.479, 45.3, 20.396, 14.524, 24574.382, 1.5, 175.695, 4.55, 35.3, 52., "", 
  4.21, 82.24, 0.888}, {"GRC", "Europe", "Greece", "2020-04-26", 2517., 11., 
  40.286, 134., 4., 3., 241.484, 1.055, 3.865, 12.856, 0.384, 0.288, 0.77, 
  "", "", "", "", 9.724, 0.933, 0.608, 0.058, 1521., 64608., 6.199, 0.146, 
  1542., 0.148, 0.026, 38.3, "samples tested", "", "", "", "", "", "", "", 
  "", "", 84.26, 1.0423056*^7, 83.479, 45.3, 20.396, 14.524, 24574.382, 1.5, 
  175.695, 4.55, 35.3, 52., "", 4.21, 82.24, 0.888}, 
 {"GRC", "Europe", "Greece", "2020-04-27", 2534., 17., 41.286, 136., 2., 
  2.857, 243.115, 1.631, 3.961, 13.048, 0.192, 0.274, 0.75, "", "", "", "", 
  "", "", "", "", 1486., 66094., 6.341, 0.143, 1679., 0.161, 0.025, 40.7, 
  "samples tested", "", "", "", "", "", "", "", "", "", 84.26, 1.0423056*^7, 
  83.479, 45.3, 20.396, 14.524, 24574.382, 1.5, 175.695, 4.55, 35.3, 52., "", 
  4.21, 82.24, 0.888}, {"GRC", "Europe", "Greece", "2020-04-28", 2566., 32., 
  23.571, 138., 2., 2.429, 246.185, 3.07, 2.261, 13.24, 0.192, 0.233, 0.72, 
  "", "", "", "", "", "", "", "", 3739., 69833., 6.7, 0.359, 2024., 0.194, 
  0.012, 85.9, "samples tested", "", "", "", "", "", "", "", "", "", 84.26, 
  1.0423056*^7, 83.479, 45.3, 20.396, 14.524, 24574.382, 1.5, 175.695, 4.55, 
  35.3, 52., "", 4.21, 82.24, 0.888}, {"GRC", "Europe", "Greece", 
  "2020-04-29", 2576., 10., 24., 139., 1., 2.571, 247.144, 0.959, 2.303, 
  13.336, 0.096, 0.247, 0.71, "", "", "", "", "", "", "", "", 2297., 72130., 
  6.92, 0.22, 2163., 0.208, 0.011, 90.1, "samples tested", "", "", "", "", 
  "", "", "", "", "", 84.26, 1.0423056*^7, 83.479, 45.3, 20.396, 14.524, 
  24574.382, 1.5, 175.695, 4.55, 35.3, 52., "", 4.21, 82.24, 0.888}, 
 {"GRC", "Europe", "Greece", "2020-04-30", 2591., 15., 18.286, 140., 1., 
  2.143, 248.584, 1.439, 1.754, 13.432, 0.096, 0.206, 0.7, "", "", "", "", 
  "", "", "", "", 3040., 75170., 7.212, 0.292, 2276., 0.218, 0.008, 124.5, 
  "samples tested", "", "", "", "", "", "", "", "", "", 84.26, 1.0423056*^7, 
  83.479, 45.3, 20.396, 14.524, 24574.382, 1.5, 175.695, 4.55, 35.3, 52., "", 
  4.21, 82.24, 0.888}, {"GRC", "Europe", "Greece", "2020-05-01", 2612., 21., 
  17.429, 140., 0., 1.429, 250.598, 2.015, 1.672, 13.432, 0., 0.137, 0.69, 
  "", "", "", "", "", "", "", "", 2081., 77251., 7.412, 0.2, 2263., 0.217, 
  0.008, 129.8, "samples tested", "", "", "", "", "", "", "", "", "", 84.26, 
  1.0423056*^7, 83.479, 45.3, 20.396, 14.524, 24574.382, 1.5, 175.695, 4.55, 
  35.3, 52., "", 4.21, 82.24, 0.888}, {"GRC", "Europe", "Greece", 
  "2020-05-02", 2620., 8., 16.286, 143., 3., 1.857, 251.366, 0.768, 1.562, 
  13.72, 0.288, 0.178, 0.69, "", "", "", "", "", "", "", "", 956., 78207., 
  7.503, 0.092, 2160., 0.207, 0.008, 132.6, "samples tested", "", "", "", "", 
  "", "", "", "", "", 84.26, 1.0423056*^7, 83.479, 45.3, 20.396, 14.524, 
  24574.382, 1.5, 175.695, 4.55, 35.3, 52., "", 4.21, 82.24, 0.888}, 
 {"GRC", "Europe", "Greece", "2020-05-03", 2626., 6., 15.571, 144., 1., 
  1.429, 251.941, 0.576, 1.494, 13.816, 0.096, 0.137, 0.7, "", "", "", "", 
  3.89, 0.373, 0.345, 0.033, 1125., 79332., 7.611, 0.108, 2103., 0.202, 
  0.007, 135.1, "samples tested", "", "", "", "", "", "", "", "", "", 84.26, 
  1.0423056*^7, 83.479, 45.3, 20.396, 14.524, 24574.382, 1.5, 175.695, 4.55, 
  35.3, 52., "", 4.21, 82.24, 0.888}, {"GRC", "Europe", "Greece", 
  "2020-05-04", 2632., 6., 14., 146., 2., 1.429, 252.517, 0.576, 1.343, 
  14.007, 0.192, 0.137, 0.71, "", "", "", "", "", "", "", "", 1619., 80951., 
  7.767, 0.155, 2122., 0.204, 0.007, 151.6, "samples tested", "", "", "", "", 
  "", "", "", "", "", 81.48, 1.0423056*^7, 83.479, 45.3, 20.396, 14.524, 
  24574.382, 1.5, 175.695, 4.55, 35.3, 52., "", 4.21, 82.24, 0.888}, 
 {"GRC", "Europe", "Greece", "2020-05-05", 2642., 10., 10.857, 146., 0., 
  1.143, 253.477, 0.959, 1.042, 14.007, 0., 0.11, 0.72, "", "", "", "", "", 
  "", "", "", 2799., 83750., 8.035, 0.269, 1988., 0.191, 0.005, 183.1, 
  "samples tested", "", "", "", "", "", "", "", "", "", 72.22, 1.0423056*^7, 
  83.479, 45.3, 20.396, 14.524, 24574.382, 1.5, 175.695, 4.55, 35.3, 52., "", 
  4.21, 82.24, 0.888}, {"GRC", "Europe", "Greece", "2020-05-06", 2663., 21., 
  12.429, 147., 1., 1.143, 255.491, 2.015, 1.192, 14.103, 0.096, 0.11, 0.75, 
  "", "", "", "", "", "", "", "", 3302., 87052., 8.352, 0.317, 2132., 0.205, 
  0.006, 171.5, "samples tested", "", "", "", "", "", "", "", "", "", 72.22, 
  1.0423056*^7, 83.479, 45.3, 20.396, 14.524, 24574.382, 1.5, 175.695, 4.55, 
  35.3, 52., "", 4.21, 82.24, 0.888}, {"GRC", "Europe", "Greece", 
  "2020-05-07", 2678., 15., 12.429, 148., 1., 1.143, 256.93, 1.439, 1.192, 
  14.199, 0.096, 0.11, 0.77, "", "", "", "", "", "", "", "", 2991., 90043., 
  8.639, 0.287, 2125., 0.204, 0.006, 171., "samples tested", "", "", "", "", 
  "", "", "", "", "", 72.22, 1.0423056*^7, 83.479, 45.3, 20.396, 14.524, 
  24574.382, 1.5, 175.695, 4.55, 35.3, 52., "", 4.21, 82.24, 0.888}, 
 {"GRC", "Europe", "Greece", "2020-05-08", 2691., 13., 11.286, 150., 2., 
  1.429, 258.178, 1.247, 1.083, 14.391, 0.192, 0.137, 0.78, "", "", "", "", 
  "", "", "", "", 4248., 94291., 9.046, 0.408, 2434., 0.234, 0.005, 215.7, 
  "samples tested", "", "", "", "", "", "", "", "", "", 72.22, 1.0423056*^7, 
  83.479, 45.3, 20.396, 14.524, 24574.382, 1.5, 175.695, 4.55, 35.3, 52., "", 
  4.21, 82.24, 0.888}, {"GRC", "Europe", "Greece", "2020-05-09", 2710., 19., 
  12.857, 151., 1., 1.143, 260.001, 1.823, 1.234, 14.487, 0.096, 0.11, 0.81, 
  "", "", "", "", "", "", "", "", 3093., 97384., 9.343, 0.297, 2740., 0.263, 
  0.005, 213.1, "samples tested", "", "", "", "", "", "", "", "", "", 72.22, 
  1.0423056*^7, 83.479, 45.3, 20.396, 14.524, 24574.382, 1.5, 175.695, 4.55, 
  35.3, 52., "", 4.21, 82.24, 0.888}, {"GRC", "Europe", "Greece", 
  "2020-05-10", 2716., 6., 12.857, 151., 0., 1., 260.576, 0.576, 1.234, 
  14.487, 0., 0.096, 0.82, "", "", "", "", 3.89, 0.373, 0.39, 0.037, 1493., 
  98877., 9.486, 0.143, 2792., 0.268, 0.005, 217.2, "samples tested", "", "", 
  "", "", "", "", "", "", "", 72.22, 1.0423056*^7, 83.479, 45.3, 20.396, 
  14.524, 24574.382, 1.5, 175.695, 4.55, 35.3, 52., "", 4.21, 82.24, 0.888}, 
 {"GRC", "Europe", "Greece", "2020-05-11", 2726., 10., 13.429, 151., 0., 
  0.714, 261.536, 0.959, 1.288, 14.487, 0., 0.069, 0.83, "", "", "", "", "", 
  "", "", "", 486., 99363., 9.533, 0.047, 2630., 0.252, 0.005, 195.8, 
  "samples tested", "", "", "", "", "", "", "", "", "", 68.52, 1.0423056*^7, 
  83.479, 45.3, 20.396, 14.524, 24574.382, 1.5, 175.695, 4.55, 35.3, 52., "", 
  4.21, 82.24, 0.888}, {"GRC", "Europe", "Greece", "2020-05-12", 2744., 18., 
  14.571, 152., 1., 0.857, 263.263, 1.727, 1.398, 14.583, 0.096, 0.082, 0.84, 
  "", "", "", "", "", "", "", "", 6691., 106054., 10.175, 0.642, 3186., 
  0.306, 0.005, 218.7, "samples tested", "", "", "", "", "", "", "", "", "", 
  68.52, 1.0423056*^7, 83.479, 45.3, 20.396, 14.524, 24574.382, 1.5, 175.695, 
  4.55, 35.3, 52., "", 4.21, 82.24, 0.888}, {"GRC", "Europe", "Greece", 
  "2020-05-13", 2760., 16., 13.857, 155., 3., 1.143, 264.798, 1.535, 1.329, 
  14.871, 0.288, 0.11, 0.86, "", "", "", "", "", "", "", "", 5988., 112042., 
  10.749, 0.574, 3570., 0.343, 0.004, 257.6, "samples tested", "", "", "", 
  "", "", "", "", "", "", 68.52, 1.0423056*^7, 83.479, 45.3, 20.396, 14.524, 
  24574.382, 1.5, 175.695, 4.55, 35.3, 52., "", 4.21, 82.24, 0.888}, 
 {"GRC", "Europe", "Greece", "2020-05-14", 2770., 10., 13.143, 156., 1., 
  1.143, 265.757, 0.959, 1.261, 14.967, 0.096, 0.11, 0.87, "", "", "", "", 
  "", "", "", "", 4191., 116233., 11.152, 0.402, 3741., 0.359, 0.004, 284.6, 
  "samples tested", "", "", "", "", "", "", "", "", "", 68.52, 1.0423056*^7, 
  83.479, 45.3, 20.396, 14.524, 24574.382, 1.5, 175.695, 4.55, 35.3, 52., "", 
  4.21, 82.24, 0.888}, {"GRC", "Europe", "Greece", "2020-05-15", 2810., 40., 
  17., 160., 4., 1.429, 269.595, 3.838, 1.631, 15.351, 0.384, 0.137, 0.88, 
  "", "", "", "", "", "", "", "", 3782., 120015., 11.514, 0.363, 3675., 
  0.353, 0.005, 216.2, "samples tested", "", "", "", "", "", "", "", "", "", 
  68.52, 1.0423056*^7, 83.479, 45.3, 20.396, 14.524, 24574.382, 1.5, 175.695, 
  4.55, 35.3, 52., "", 4.21, 82.24, 0.888}, {"GRC", "Europe", "Greece", 
  "2020-05-16", 2819., 9., 15.571, 162., 2., 1.571, 270.458, 0.863, 1.494, 
  15.542, 0.192, 0.151, 0.85, "", "", "", "", "", "", "", "", 6268., 126283., 
  12.116, 0.601, 4128., 0.396, 0.004, 265.1, "samples tested", "", "", "", 
  "", "", "", "", "", "", 68.52, 1.0423056*^7, 83.479, 45.3, 20.396, 14.524, 
  24574.382, 1.5, 175.695, 4.55, 35.3, 52., "", 4.21, 82.24, 0.888}, 
 {"GRC", "Europe", "Greece", "2020-05-17", 2834., 15., 16.857, 163., 1., 
  1.714, 271.897, 1.439, 1.617, 15.638, 0.096, 0.164, 0.83, "", "", "", "", 
  4.862, 0.466, 0.181, 0.017, 2242., 128525., 12.331, 0.215, 4235., 0.406, 
  0.004, 251.2, "samples tested", "", "", "", "", "", "", "", "", "", 68.52, 
  1.0423056*^7, 83.479, 45.3, 20.396, 14.524, 24574.382, 1.5, 175.695, 4.55, 
  35.3, 52., "", 4.21, 82.24, 0.888}, {"GRC", "Europe", "Greece", 
  "2020-05-18", 2836., 2., 15.714, 165., 2., 2., 272.089, 0.192, 1.508, 
  15.83, 0.192, 0.192, 0.79, "", "", "", "", "", "", "", "", 3159., 131684., 
  12.634, 0.303, 4617., 0.443, 0.003, 293.8, "samples tested", "", "", "", 
  "", "", "", "", "", "", 68.52, 1.0423056*^7, 83.479, 45.3, 20.396, 14.524, 
  24574.382, 1.5, 175.695, 4.55, 35.3, 52., "", 4.21, 82.24, 0.888}, 
 {"GRC", "Europe", "Greece", "2020-05-19", 2840., 4., 13.714, 165., 0., 
  1.857, 272.473, 0.384, 1.316, 15.83, 0., 0.178, 0.77, "", "", "", "", "", 
  "", "", "", 4317., 136001., 13.048, 0.414, 4278., 0.41, 0.003, 311.9, 
  "samples tested", "", "", "", "", "", "", "", "", "", 68.52, 1.0423056*^7, 
  83.479, 45.3, 20.396, 14.524, 24574.382, 1.5, 175.695, 4.55, 35.3, 52., "", 
  4.21, 82.24, 0.888}, {"GRC", "Europe", "Greece", "2020-05-20", 2850., 10., 
  12.857, 166., 1., 1.571, 273.432, 0.959, 1.234, 15.926, 0.096, 0.151, 0.78, 
  "", "", "", "", "", "", "", "", 3444., 139445., 13.379, 0.33, 3915., 0.376, 
  0.003, 304.5, "samples tested", "", "", "", "", "", "", "", "", "", 68.52, 
  1.0423056*^7, 83.479, 45.3, 20.396, 14.524, 24574.382, 1.5, 175.695, 4.55, 
  35.3, 52., "", 4.21, 82.24, 0.888}, {"GRC", "Europe", "Greece", 
  "2020-05-21", 2853., 3., 11.857, 168., 2., 1.714, 273.72, 0.288, 1.138, 
  16.118, 0.192, 0.164, 0.78, "", "", "", "", "", "", "", "", 4633., 144078., 
  13.823, 0.444, 3978., 0.382, 0.003, 335.5, "samples tested", "", "", "", 
  "", "", "", "", "", "", 68.52, 1.0423056*^7, 83.479, 45.3, 20.396, 14.524, 
  24574.382, 1.5, 175.695, 4.55, 35.3, 52., "", 4.21, 82.24, 0.888}, 
 {"GRC", "Europe", "Greece", "2020-05-22", 2874., 21., 9.143, 169., 1., 
  1.286, 275.735, 2.015, 0.877, 16.214, 0.096, 0.123, 0.8, "", "", "", "", 
  "", "", "", "", 3880., 147958., 14.195, 0.372, 3992., 0.383, 0.002, 436.6, 
  "samples tested", "", "", "", "", "", "", "", "", "", 68.52, 1.0423056*^7, 
  83.479, 45.3, 20.396, 14.524, 24574.382, 1.5, 175.695, 4.55, 35.3, 52., "", 
  4.21, 82.24, 0.888}, {"GRC", "Europe", "Greece", "2020-05-23", 2876., 2., 
  8.143, 171., 2., 1.286, 275.927, 0.192, 0.781, 16.406, 0.192, 0.123, 0.8, 
  "", "", "", "", "", "", "", "", 5040., 152998., 14.679, 0.484, 3816., 
  0.366, 0.002, 468.6, "samples tested", "", "", "", "", "", "", "", "", "", 
  68.52, 1.0423056*^7, 83.479, 45.3, 20.396, 14.524, 24574.382, 1.5, 175.695, 
  4.55, 35.3, 52., "", 4.21, 82.24, 0.888}, {"GRC", "Europe", "Greece", 
  "2020-05-24", 2878., 2., 6.286, 171., 0., 1.143, 276.119, 0.192, 0.603, 
  16.406, 0., 0.11, 0.8, "", "", "", "", 3.89, 0.373, 0.118, 0.011, 965., 
  153963., 14.771, 0.093, 3634., 0.349, 0.002, 578.1, "samples tested", "", 
  "", "", "", "", "", "", "", "", 68.52, 1.0423056*^7, 83.479, 45.3, 20.396, 
  14.524, 24574.382, 1.5, 175.695, 4.55, 35.3, 52., "", 4.21, 82.24, 0.888}, 
 {"GRC", "Europe", "Greece", "2020-05-25", 2882., 4., 6.571, 172., 1., 1., 
  276.502, 0.384, 0.63, 16.502, 0.096, 0.096, 0.82, "", "", "", "", "", "", 
  "", "", 1074., 155037., 14.874, 0.103, 3336., 0.32, 0.002, 507.7, 
  "samples tested", "", "", "", "", "", "", "", "", "", 68.52, 1.0423056*^7, 
  83.479, 45.3, 20.396, 14.524, 24574.382, 1.5, 175.695, 4.55, 35.3, 52., "", 
  4.21, 82.24, 0.888}, {"GRC", "Europe", "Greece", "2020-05-26", 2892., 10., 
  7.429, 173., 1., 1.143, 277.462, 0.959, 0.713, 16.598, 0.096, 0.11, 0.84, 
  "", "", "", "", "", "", "", "", 5954., 160991., 15.446, 0.571, 3570., 
  0.343, 0.002, 480.5, "samples tested", "", "", "", "", "", "", "", "", "", 
  68.52, 1.0423056*^7, 83.479, 45.3, 20.396, 14.524, 24574.382, 1.5, 175.695, 
  4.55, 35.3, 52., "", 4.21, 82.24, 0.888}, {"GRC", "Europe", "Greece", 
  "2020-05-27", 2903., 11., 7.571, 173., 0., 1., 278.517, 1.055, 0.726, 
  16.598, 0., 0.096, 0.87, "", "", "", "", "", "", "", "", 5254., 166245., 
  15.95, 0.504, 3829., 0.367, 0.002, 505.7, "samples tested", "", "", "", "", 
  "", "", "", "", "", 68.52, 1.0423056*^7, 83.479, 45.3, 20.396, 14.524, 
  24574.382, 1.5, 175.695, 4.55, 35.3, 52., "", 4.21, 82.24, 0.888}, 
 {"GRC", "Europe", "Greece", "2020-05-28", 2906., 3., 7.571, 175., 2., 1., 
  278.805, 0.288, 0.726, 16.79, 0.192, 0.096, 0.89, "", "", "", "", "", "", 
  "", "", 4222., 170467., 16.355, 0.405, 3770., 0.362, 0.002, 498., 
  "samples tested", "", "", "", "", "", "", "", "", "", 68.52, 1.0423056*^7, 
  83.479, 45.3, 20.396, 14.524, 24574.382, 1.5, 175.695, 4.55, 35.3, 52., "", 
  4.21, 82.24, 0.888}, {"GRC", "Europe", "Greece", "2020-05-29", 2909., 3., 
  5., 175., 0., 0.857, 279.093, 0.288, 0.48, 16.79, 0., 0.082, 0.92, "", "", 
  "", "", "", "", "", "", 4377., 174844., 16.775, 0.42, 3841., 0.369, 0.001, 
  768.2, "samples tested", "", "", "", "", "", "", "", "", "", 68.52, 
  1.0423056*^7, 83.479, 45.3, 20.396, 14.524, 24574.382, 1.5, 175.695, 4.55, 
  35.3, 52., "", 4.21, 82.24, 0.888}, {"GRC", "Europe", "Greece", 
  "2020-05-30", 2915., 6., 5.571, 175., 0., 0.571, 279.668, 0.576, 0.535, 
  16.79, 0., 0.055, 0.97, "", "", "", "", "", "", "", "", 3472., 178316., 
  17.108, 0.333, 3617., 0.347, 0.002, 649.3, "samples tested", "", "", "", 
  "", "", "", "", "", "", 62.04, 1.0423056*^7, 83.479, 45.3, 20.396, 14.524, 
  24574.382, 1.5, 175.695, 4.55, 35.3, 52., "", 4.21, 82.24, 0.888}, 
 {"GRC", "Europe", "Greece", "2020-05-31", 2917., 2., 5.571, 175., 0., 0.571, 
  279.86, 0.192, 0.535, 16.79, 0., 0.055, 1.03, "", "", "", "", 1.945, 0.187, 
  0.073, 0.007, 2202., 180518., 17.319, 0.211, 3794., 0.364, 0.001, 681., 
  "samples tested", "", "", "", "", "", "", "", "", "", 62.04, 1.0423056*^7, 
  83.479, 45.3, 20.396, 14.524, 24574.382, 1.5, 175.695, 4.55, 35.3, 52., "", 
  4.21, 82.24, 0.888}, {"GRC", "Europe", "Greece", "2020-06-01", 2918., 1., 
  5.143, 179., 4., 1., 279.956, 0.096, 0.493, 17.173, 0.384, 0.096, 1.09, "", 
  "", "", "", "", "", "", "", 1905., 182423., 17.502, 0.183, 3912., 0.375, 
  0.001, 760.6, "samples tested", "", "", "", "", "", "", "", "", "", 54.63, 
  1.0423056*^7, 83.479, 45.3, 20.396, 14.524, 24574.382, 1.5, 175.695, 4.55, 
  35.3, 52., "", 4.21, 82.24, 0.888}, {"GRC", "Europe", "Greece", 
  "2020-06-02", 2937., 19., 6.429, 179., 0., 0.857, 281.779, 1.823, 0.617, 
  17.173, 0., 0.082, 1.18, "", "", "", "", "", "", "", "", 3167., 185590., 
  17.806, 0.304, 3514., 0.337, 0.002, 546.6, "samples tested", "", "", "", 
  "", "", "", "", "", "", 54.63, 1.0423056*^7, 83.479, 45.3, 20.396, 14.524, 
  24574.382, 1.5, 175.695, 4.55, 35.3, 52., "", 4.21, 82.24, 0.888}, 
 {"GRC", "Europe", "Greece", "2020-06-03", 2937., 0., 4.857, 179., 0., 0.857, 
  281.779, 0., 0.466, 17.173, 0., 0.082, 1.23, "", "", "", "", "", "", "", 
  "", "", "", "", "", 3359., 0.322, 0.001, 691.6, "samples tested", "", "", 
  "", "", "", "", "", "", "", 54.63, 1.0423056*^7, 83.479, 45.3, 20.396, 
  14.524, 24574.382, 1.5, 175.695, 4.55, 35.3, 52., "", 4.21, 82.24, 0.888}, 
 {"GRC", "Europe", "Greece", "2020-06-04", 2952., 15., 6.571, 180., 1., 
  0.714, 283.218, 1.439, 0.63, 17.269, 0.096, 0.069, 1.3, "", "", "", "", "", 
  "", "", "", "", 193929., 18.606, "", 3352., 0.322, 0.002, 510.1, 
  "samples tested", "", "", "", "", "", "", "", "", "", 54.63, 1.0423056*^7, 
  83.479, 45.3, 20.396, 14.524, 24574.382, 1.5, 175.695, 4.55, 35.3, 52., "", 
  4.21, 82.24, 0.888}, {"GRC", "Europe", "Greece", "2020-06-05", 2967., 15., 
  8.286, 180., 0., 0.714, 284.657, 1.439, 0.795, 17.269, 0., 0.069, 1.35, "", 
  "", "", "", "", "", "", "", "", "", "", "", 3998., 0.384, 0.002, 482.5, 
  "samples tested", "", "", "", "", "", "", "", "", "", 54.63, 1.0423056*^7, 
  83.479, 45.3, 20.396, 14.524, 24574.382, 1.5, 175.695, 4.55, 35.3, 52., "", 
  4.21, 82.24, 0.888}, {"GRC", "Europe", "Greece", "2020-06-06", 2980., 13., 
  9.286, 180., 0., 0.714, 285.905, 1.247, 0.891, 17.269, 0., 0.069, 1.4, "", 
  "", "", "", "", "", "", "", "", "", "", "", 4773., 0.458, 0.002, 514., 
  "samples tested", "", "", "", "", "", "", "", "", "", 54.63, 1.0423056*^7, 
  83.479, 45.3, 20.396, 14.524, 24574.382, 1.5, 175.695, 4.55, 35.3, 52., "", 
  4.21, 82.24, 0.888}, {"GRC", "Europe", "Greece", "2020-06-07", 2997., 17., 
  11.429, 180., 0., 0.714, 287.536, 1.631, 1.096, 17.269, 0., 0.069, 1.43, 
  "", "", "", "", 2.917, 0.28, 0.281, 0.027, "", "", "", "", 5729., 0.55, 
  0.002, 501.3, "samples tested", "", "", "", "", "", "", "", "", "", 54.63, 
  1.0423056*^7, 83.479, 45.3, 20.396, 14.524, 24574.382, 1.5, 175.695, 4.55, 
  35.3, 52., "", 4.21, 82.24, 0.888}, {"GRC", "Europe", "Greece", 
  "2020-06-08", 3049., 52., 18.714, 182., 2., 0.429, 292.525, 4.989, 1.795, 
  17.461, 0.192, 0.041, 1.45, "", "", "", "", "", "", "", "", "", 229519., 
  22.02, "", 6728., 0.645, 0.003, 359.5, "samples tested", "", "", "", "", 
  "", "", "", "", "", 54.63, 1.0423056*^7, 83.479, 45.3, 20.396, 14.524, 
  24574.382, 1.5, 175.695, 4.55, 35.3, 52., "", 4.21, 82.24, 0.888}, 
 {"GRC", "Europe", "Greece", "2020-06-09", 3058., 9., 17.286, 183., 1., 
  0.571, 293.388, 0.863, 1.658, 17.557, 0.096, 0.055, 1.37, "", "", "", "", 
  "", "", "", "", 2240., 231759., 22.235, 0.215, 6596., 0.633, 0.003, 381.6, 
  "samples tested", "", "", "", "", "", "", "", "", "", 54.63, 1.0423056*^7, 
  83.479, 45.3, 20.396, 14.524, 24574.382, 1.5, 175.695, 4.55, 35.3, 52., "", 
  4.21, 82.24, 0.888}, {"GRC", "Europe", "Greece", "2020-06-10", 3068., 10., 
  18.714, 183., 0., 0.571, 294.347, 0.959, 1.795, 17.557, 0., 0.055, 1.32, 
  "", "", "", "", "", "", "", "", "", "", "", "", 6394., 0.613, 0.003, 341.7, 
  "samples tested", "", "", "", "", "", "", "", "", "", 54.63, 1.0423056*^7, 
  83.479, 45.3, 20.396, 14.524, 24574.382, 1.5, 175.695, 4.55, 35.3, 52., "", 
  4.21, 82.24, 0.888}, {"GRC", "Europe", "Greece", "2020-06-11", 3088., 20., 
  19.429, 183., 0., 0.429, 296.266, 1.919, 1.864, 17.557, 0., 0.041, 1.29, 
  "", "", "", "", "", "", "", "", "", 237276., 22.765, "", 6192., 0.594, 
  0.003, 318.7, "samples tested", "", "", "", "", "", "", "", "", "", 54.63, 
  1.0423056*^7, 83.479, 45.3, 20.396, 14.524, 24574.382, 1.5, 175.695, 4.55, 
  35.3, 52., "", 4.21, 82.24, 0.888}, {"GRC", "Europe", "Greece", 
  "2020-06-12", 3108., 20., 20.143, 183., 0., 0.429, 298.185, 1.919, 1.933, 
  17.557, 0., 0.041, 1.26, "", "", "", "", "", "", "", "", 6591., 243867., 
  23.397, 0.632, 5863., 0.563, 0.003, 291.1, "samples tested", "", "", "", 
  "", "", "", "", "", "", 54.63, 1.0423056*^7, 83.479, 45.3, 20.396, 14.524, 
  24574.382, 1.5, 175.695, 4.55, 35.3, 52., "", 4.21, 82.24, 0.888}, 
 {"GRC", "Europe", "Greece", "2020-06-13", 3112., 4., 18.857, 183., 0., 
  0.429, 298.569, 0.384, 1.809, 17.557, 0., 0.041, 1.24, "", "", "", "", "", 
  "", "", "", 3585., 247452., 23.741, 0.344, 5104., 0.49, 0.004, 270.7, 
  "samples tested", "", "", "", "", "", "", "", "", "", 54.63, 1.0423056*^7, 
  83.479, 45.3, 20.396, 14.524, 24574.382, 1.5, 175.695, 4.55, 35.3, 52., "", 
  4.21, 82.24, 0.888}, {"GRC", "Europe", "Greece", "2020-06-14", 3121., 9., 
  17.714, 183., 0., 0.429, 299.432, 0.863, 1.7, 17.557, 0., 0.041, 1.24, "", 
  "", "", "", 7.779, 0.746, 0.172, 0.017, 3471., 250923., 24.074, 0.333, 
  4329., 0.415, 0.004, 244.4, "samples tested", "", "", "", "", "", "", "", 
  "", "", 54.63, 1.0423056*^7, 83.479, 45.3, 20.396, 14.524, 24574.382, 1.5, 
  175.695, 4.55, 35.3, 52., "", 4.21, 82.24, 0.888}, 
 {"GRC", "Europe", "Greece", "2020-06-15", 3134., 13., 12.143, 184., 1., 
  0.286, 300.68, 1.247, 1.165, 17.653, 0.096, 0.027, 1.24, "", "", "", "", 
  "", "", "", "", 3931., 254854., 24.451, 0.377, 3619., 0.347, 0.003, 298., 
  "samples tested", "", "", "", "", "", "", "", "", "", 40.74, 1.0423056*^7, 
  83.479, 45.3, 20.396, 14.524, 24574.382, 1.5, 175.695, 4.55, 35.3, 52., "", 
  4.21, 82.24, 0.888}, {"GRC", "Europe", "Greece", "2020-06-16", 3148., 14., 
  12.857, 185., 1., 0.286, 302.023, 1.343, 1.234, 17.749, 0.096, 0.027, 1.26, 
  "", "", "", "", "", "", "", "", 4882., 259736., 24.919, 0.468, 3997., 
  0.383, 0.003, 310.9, "samples tested", "", "", "", "", "", "", "", "", "", 
  40.74, 1.0423056*^7, 83.479, 45.3, 20.396, 14.524, 24574.382, 1.5, 175.695, 
  4.55, 35.3, 52., "", 4.21, 82.24, 0.888}, {"GRC", "Europe", "Greece", 
  "2020-06-17", 3203., 55., 19.286, 187., 2., 0.571, 307.3, 5.277, 1.85, 
  17.941, 0.192, 0.055, 1.28, "", "", "", "", "", "", "", "", 5194., 264930., 
  25.418, 0.498, 4345., 0.417, 0.004, 225.3, "samples tested", "", "", "", 
  "", "", "", "", "", "", 40.74, 1.0423056*^7, 83.479, 45.3, 20.396, 14.524, 
  24574.382, 1.5, 175.695, 4.55, 35.3, 52., "", 4.21, 82.24, 0.888}, 
 {"GRC", "Europe", "Greece", "2020-06-18", 3227., 24., 19.857, 188., 1., 
  0.714, 309.602, 2.303, 1.905, 18.037, 0.096, 0.069, 1.23, "", "", "", "", 
  "", "", "", "", 5408., 270338., 25.937, 0.519, 4723., 0.453, 0.004, 237.9, 
  "samples tested", "", "", "", "", "", "", "", "", "", 40.74, 1.0423056*^7, 
  83.479, 45.3, 20.396, 14.524, 24574.382, 1.5, 175.695, 4.55, 35.3, 52., "", 
  4.21, 82.24, 0.888}, {"GRC", "Europe", "Greece", "2020-06-19", 3237., 10., 
  18.429, 189., 1., 0.857, 310.562, 0.959, 1.768, 18.133, 0.096, 0.082, 1.18, 
  "", "", "", "", "", "", "", "", 4373., 274711., 26.356, 0.42, 4406., 0.423, 
  0.004, 239.1, "samples tested", "", "", "", "", "", "", "", "", "", 40.74, 
  1.0423056*^7, 83.479, 45.3, 20.396, 14.524, 24574.382, 1.5, 175.695, 4.55, 
  35.3, 52., "", 4.21, 82.24, 0.888}, {"GRC", "Europe", "Greece", 
  "2020-06-20", 3256., 19., 20.571, 190., 1., 1., 312.384, 1.823, 1.974, 
  18.229, 0.096, 0.096, 1.16, "", "", "", "", "", "", "", "", 4184., 278895., 
  26.758, 0.401, 4492., 0.431, 0.005, 218.4, "samples tested", "", "", "", 
  "", "", "", "", "", "", 40.74, 1.0423056*^7, 83.479, 45.3, 20.396, 14.524, 
  24574.382, 1.5, 175.695, 4.55, 35.3, 52., "", 4.21, 82.24, 0.888}, 
 {"GRC", "Europe", "Greece", "2020-06-21", 3266., 10., 20.714, 190., 0., 1., 
  313.344, 0.959, 1.987, 18.229, 0., 0.096, 1.13, "", "", "", "", 1.945, 
  0.187, "", "", 4251., 283146., 27.165, 0.408, 4603., 0.442, 0.005, 222.2, 
  "samples tested", "", "", "", "", "", "", "", "", "", 40.74, 1.0423056*^7, 
  83.479, 45.3, 20.396, 14.524, 24574.382, 1.5, 175.695, 4.55, 35.3, 52., "", 
  4.21, 82.24, 0.888}, {"GRC", "Europe", "Greece", "2020-06-22", 3287., 21., 
  21.857, 190., 0., 0.857, 315.359, 2.015, 2.097, 18.229, 0., 0.082, 1.11, 
  "", "", "", "", "", "", "", "", 2843., 285989., 27.438, 0.273, 4448., 
  0.427, 0.005, 203.5, "samples tested", "", "", "", "", "", "", "", "", "", 
  46.3, 1.0423056*^7, 83.479, 45.3, 20.396, 14.524, 24574.382, 1.5, 175.695, 
  4.55, 35.3, 52., "", 4.21, 82.24, 0.888}, {"GRC", "Europe", "Greece", 
  "2020-06-23", 3302., 15., 22., 190., 0., 0.714, 316.798, 1.439, 2.111, 
  18.229, 0., 0.069, 1.09, "", "", "", "", "", "", "", "", 5198., 291187., 
  27.937, 0.499, 4493., 0.431, 0.005, 204.2, "samples tested", "", "", "", 
  "", "", "", "", "", "", 46.3, 1.0423056*^7, 83.479, 45.3, 20.396, 14.524, 
  24574.382, 1.5, 175.695, 4.55, 35.3, 52., "", 4.21, 82.24, 0.888}, 
 {"GRC", "Europe", "Greece", "2020-06-24", 3310., 8., 15.286, 190., 0., 
  0.429, 317.565, 0.768, 1.467, 18.229, 0., 0.041, 1.08, "", "", "", "", "", 
  "", "", "", "", "", "", "", 3798., 0.364, 0.004, 248.5, "samples tested", 
  "", "", "", "", "", "", "", "", "", 46.3, 1.0423056*^7, 83.479, 45.3, 
  20.396, 14.524, 24574.382, 1.5, 175.695, 4.55, 35.3, 52., "", 4.21, 82.24, 
  0.888}, {"GRC", "Europe", "Greece", "2020-06-25", 3321., 11., 13.429, 191., 
  1., 0.429, 318.621, 1.055, 1.288, 18.325, 0.096, 0.041, 1.09, "", "", "", 
  "", "", "", "", "", "", 291840., 27.999, "", 3072., 0.295, 0.004, 228.8, 
  "samples tested", "", "", "", "", "", "", "", "", "", 46.3, 1.0423056*^7, 
  83.479, 45.3, 20.396, 14.524, 24574.382, 1.5, 175.695, 4.55, 35.3, 52., "", 
  4.21, 82.24, 0.888}, {"GRC", "Europe", "Greece", "2020-06-26", 3343., 22., 
  15.143, 191., 0., 0.286, 320.731, 2.111, 1.453, 18.325, 0., 0.027, 1.12, 
  "", "", "", "", "", "", "", "", 4011., 295851., 28.384, 0.385, 3020., 0.29, 
  0.005, 199.4, "samples tested", "", "", "", "", "", "", "", "", "", 46.3, 
  1.0423056*^7, 83.479, 45.3, 20.396, 14.524, 24574.382, 1.5, 175.695, 4.55, 
  35.3, 52., "", 4.21, 82.24, 0.888}, {"GRC", "Europe", "Greece", 
  "2020-06-27", 3366., 23., 15.714, 191., 0., 0.143, 322.938, 2.207, 1.508, 
  18.325, 0., 0.014, 1.14, "", "", "", "", "", "", "", "", 5293., 301144., 
  28.892, 0.508, 3178., 0.305, 0.005, 202.2, "samples tested", "", "", "", 
  "", "", "", "", "", "", 40.74, 1.0423056*^7, 83.479, 45.3, 20.396, 14.524, 
  24574.382, 1.5, 175.695, 4.55, 35.3, 52., "", 4.21, 82.24, 0.888}, 
 {"GRC", "Europe", "Greece", "2020-06-28", 3376., 10., 15.714, 191., 0., 
  0.143, 323.897, 0.959, 1.508, 18.325, 0., 0.014, 1.14, "", "", "", "", 
  2.917, 0.28, "", "", 3993., 305137., 29.275, 0.383, 3142., 0.301, 0.005, 
  199.9, "samples tested", "", "", "", "", "", "", "", "", "", 40.74, 
  1.0423056*^7, 83.479, 45.3, 20.396, 14.524, 24574.382, 1.5, 175.695, 4.55, 
  35.3, 52., "", 4.21, 82.24, 0.888}, {"GRC", "Europe", "Greece", 
  "2020-06-29", 3390., 14., 14.714, 191., 0., 0.143, 325.241, 1.343, 1.412, 
  18.325, 0., 0.014, 1.16, "", "", "", "", "", "", "", "", 3255., 308392., 
  29.587, 0.312, 3200., 0.307, 0.005, 217.5, "samples tested", "", "", "", 
  "", "", "", "", "", "", 40.74, 1.0423056*^7, 83.479, 45.3, 20.396, 14.524, 
  24574.382, 1.5, 175.695, 4.55, 35.3, 52., "", 4.21, 82.24, 0.888}, 
 {"GRC", "Europe", "Greece", "2020-06-30", 3409., 19., 15.286, 192., 1., 
  0.286, 327.063, 1.823, 1.467, 18.421, 0.096, 0.027, 1.18, "", "", "", "", 
  "", "", "", "", 4383., 312775., 30.008, 0.421, 3084., 0.296, 0.005, 201.8, 
  "samples tested", "", "", "", "", "", "", "", "", "", 40.74, 1.0423056*^7, 
  83.479, 45.3, 20.396, 14.524, 24574.382, 1.5, 175.695, 4.55, 35.3, 52., "", 
  4.21, 82.24, 0.888}, {"GRC", "Europe", "Greece", "2020-07-01", 3432., 23., 
  17.429, 192., 0., 0.286, 329.27, 2.207, 1.672, 18.421, 0., 0.027, 1.2, "", 
  "", "", "", "", "", "", "", 3207., 315982., 30.316, 0.308, 3496., 0.335, 
  0.005, 200.6, "samples tested", "", "", "", "", "", "", "", "", "", 40.74, 
  1.0423056*^7, 83.479, 45.3, 20.396, 14.524, 24574.382, 1.5, 175.695, 4.55, 
  35.3, 52., "", 4.21, 82.24, 0.888}, {"GRC", "Europe", "Greece", 
  "2020-07-02", 3458., 26., 19.571, 192., 0., 0.143, 331.765, 2.494, 1.878, 
  18.421, 0., 0.014, 1.22, "", "", "", "", "", "", "", "", 4445., 320427., 
  30.742, 0.426, 4084., 0.392, 0.005, 208.7, "samples tested", "", "", "", 
  "", "", "", "", "", "", 46.3, 1.0423056*^7, 83.479, 45.3, 20.396, 14.524, 
  24574.382, 1.5, 175.695, 4.55, 35.3, 52., "", 4.21, 82.24, 0.888}, 
 {"GRC", "Europe", "Greece", "2020-07-03", 3486., 28., 20.429, 192., 0., 
  0.143, 334.451, 2.686, 1.96, 18.421, 0., 0.014, 1.24, "", "", "", "", "", 
  "", "", "", 5024., 325451., 31.224, 0.482, 4229., 0.406, 0.005, 207., 
  "samples tested", "", "", "", "", "", "", "", "", "", 46.3, 1.0423056*^7, 
  83.479, 45.3, 20.396, 14.524, 24574.382, 1.5, 175.695, 4.55, 35.3, 52., "", 
  4.21, 82.24, 0.888}, {"GRC", "Europe", "Greece", "2020-07-04", 3511., 25., 
  20.714, 192., 0., 0.143, 336.849, 2.399, 1.987, 18.421, 0., 0.014, 1.26, 
  "", "", "", "", "", "", "", "", 6252., 331703., 31.824, 0.6, 4366., 0.419, 
  0.005, 210.8, "samples tested", "", "", "", "", "", "", "", "", "", 46.3, 
  1.0423056*^7, 83.479, 45.3, 20.396, 14.524, 24574.382, 1.5, 175.695, 4.55, 
  35.3, 52., "", 4.21, 82.24, 0.888}, {"GRC", "Europe", "Greece", 
  "2020-07-05", 3519., 8., 20.429, 192., 0., 0.143, 337.617, 0.768, 1.96, 
  18.421, 0., 0.014, 1.27, "", "", "", "", 2.917, 0.28, "", "", 5451., 
  337154., 32.347, 0.523, 4574., 0.439, 0.004, 223.9, "samples tested", "", 
  "", "", "", "", "", "", "", "", 46.3, 1.0423056*^7, 83.479, 45.3, 20.396, 
  14.524, 24574.382, 1.5, 175.695, 4.55, 35.3, 52., "", 4.21, 82.24, 0.888}, 
 {"GRC", "Europe", "Greece", "2020-07-06", 3562., 43., 24.571, 192., 0., 
  0.143, 341.742, 4.125, 2.357, 18.421, 0., 0.014, 1.29, "", "", "", "", "", 
  "", "", "", 3174., 340328., 32.651, 0.305, 4562., 0.438, 0.005, 185.7, 
  "samples tested", "", "", "", "", "", "", "", "", "", 46.3, 1.0423056*^7, 
  83.479, 45.3, 20.396, 14.524, 24574.382, 1.5, 175.695, 4.55, 35.3, 52., "", 
  4.21, 82.24, 0.888}, {"GRC", "Europe", "Greece", "2020-07-07", 3589., 27., 
  25.714, 193., 1., 0.143, 344.333, 2.59, 2.467, 18.517, 0.096, 0.014, 1.29, 
  "", "", "", "", "", "", "", "", 8756., 349084., 33.492, 0.84, 5187., 0.498, 
  0.005, 201.7, "samples tested", "", "", "", "", "", "", "", "", "", 46.3, 
  1.0423056*^7, 83.479, 45.3, 20.396, 14.524, 24574.382, 1.5, 175.695, 4.55, 
  35.3, 52., "", 4.21, 82.24, 0.888}, {"GRC", "Europe", "Greece", 
  "2020-07-08", 3622., 33., 27.143, 193., 0., 0.143, 347.499, 3.166, 2.604, 
  18.517, 0., 0.014, 1.3, "", "", "", "", "", "", "", "", 6106., 355190., 
  34.077, 0.586, 5601., 0.537, 0.005, 206.4, "samples tested", "", "", "", 
  "", "", "", "", "", "", 46.3, 1.0423056*^7, 83.479, 45.3, 20.396, 14.524, 
  24574.382, 1.5, 175.695, 4.55, 35.3, 52., "", 4.21, 82.24, 0.888}, 
 {"GRC", "Europe", "Greece", "2020-07-09", 3672., 50., 30.571, 193., 0., 
  0.143, 352.296, 4.797, 2.933, 18.517, 0., 0.014, 1.3, "", "", "", "", "", 
  "", "", "", 3535., 358725., 34.416, 0.339, 5471., 0.525, 0.006, 179., 
  "samples tested", "", "", "", "", "", "", "", "", "", 46.3, 1.0423056*^7, 
  83.479, 45.3, 20.396, 14.524, 24574.382, 1.5, 175.695, 4.55, 35.3, 52., "", 
  4.21, 82.24, 0.888}, {"GRC", "Europe", "Greece", "2020-07-10", 3732., 60., 
  35.143, 193., 0., 0.143, 358.052, 5.756, 3.372, 18.517, 0., 0.014, 1.29, 
  "", "", "", "", "", "", "", "", 4687., 363412., 34.866, 0.45, 5423., 0.52, 
  0.006, 154.3, "samples tested", "", "", "", "", "", "", "", "", "", 46.3, 
  1.0423056*^7, 83.479, 45.3, 20.396, 14.524, 24574.382, 1.5, 175.695, 4.55, 
  35.3, 52., "", 4.21, 82.24, 0.888}, {"GRC", "Europe", "Greece", 
  "2020-07-11", 3772., 40., 37.286, 193., 0., 0.143, 361.89, 3.838, 3.577, 
  18.517, 0., 0.014, 1.26, "", "", "", "", "", "", "", "", 7755., 371167., 
  35.61, 0.744, 5638., 0.541, 0.007, 151.2, "samples tested", "", "", "", "", 
  "", "", "", "", "", 46.3, 1.0423056*^7, 83.479, 45.3, 20.396, 14.524, 
  24574.382, 1.5, 175.695, 4.55, 35.3, 52., "", 4.21, 82.24, 0.888}, 
 {"GRC", "Europe", "Greece", "2020-07-12", 3803., 31., 40.571, 193., 0., 
  0.143, 364.864, 2.974, 3.892, 18.517, 0., 0.014, 1.22, "", "", "", "", 
  3.89, 0.373, "", "", 2765., 373932., 35.875, 0.265, 5254., 0.504, 0.008, 
  129.5, "samples tested", "", "", "", "", "", "", "", "", "", 46.3, 
  1.0423056*^7, 83.479, 45.3, 20.396, 14.524, 24574.382, 1.5, 175.695, 4.55, 
  35.3, 52., "", 4.21, 82.24, 0.888}, {"GRC", "Europe", "Greece", 
  "2020-07-13", 3826., 23., 37.714, 193., 0., 0.143, 367.071, 2.207, 3.618, 
  18.517, 0., 0.014, 1.19, "", "", "", "", "", "", "", "", 8520., 382452., 
  36.693, 0.817, 6018., 0.577, 0.006, 159.6, "samples tested", "", "", "", 
  "", "", "", "", "", "", 57.41, 1.0423056*^7, 83.479, 45.3, 20.396, 14.524, 
  24574.382, 1.5, 175.695, 4.55, 35.3, 52., "", 4.21, 82.24, 0.888}, 
 {"GRC", "Europe", "Greece", "2020-07-14", 3883., 57., 42., 193., 0., 0., 
  372.539, 5.469, 4.03, 18.517, 0., 0., 1.16, "", "", "", "", "", "", "", "", 
  3855., 386307., 37.063, 0.37, 5318., 0.51, 0.008, 126.6, "samples tested", 
  "", "", "", "", "", "", "", "", "", 57.41, 1.0423056*^7, 83.479, 45.3, 
  20.396, 14.524, 24574.382, 1.5, 175.695, 4.55, 35.3, 52., "", 4.21, 82.24, 
  0.888}, {"GRC", "Europe", "Greece", "2020-07-15", 3910., 27., 41.143, 193., 
  0., 0., 375.13, 2.59, 3.947, 18.517, 0., 0., 1.12, "", "", "", "", "", "", 
  "", "", 5466., 391773., 37.587, 0.524, 5226., 0.501, 0.008, 127., 
  "samples tested", "", "", "", "", "", "", "", "", "", 57.41, 1.0423056*^7, 
  83.479, 45.3, 20.396, 14.524, 24574.382, 1.5, 175.695, 4.55, 35.3, 52., "", 
  4.21, 82.24, 0.888}, {"GRC", "Europe", "Greece", "2020-07-16", 3939., 29., 
  38.143, 193., 0., 0., 377.912, 2.782, 3.659, 18.517, 0., 0., 1.1, "", "", 
  "", "", "", "", "", "", 6574., 398347., 38.218, 0.631, 5660., 0.543, 0.007, 
  148.4, "samples tested", "", "", "", "", "", "", "", "", "", 57.41, 
  1.0423056*^7, 83.479, 45.3, 20.396, 14.524, 24574.382, 1.5, 175.695, 4.55, 
  35.3, 52., "", 4.21, 82.24, 0.888}, {"GRC", "Europe", "Greece", 
  "2020-07-17", 3964., 25., 33.143, 194., 1., 0.143, 380.311, 2.399, 3.18, 
  18.613, 0.096, 0.014, 1.08, "", "", "", "", "", "", "", "", 4325., 402672., 
  38.633, 0.415, 5609., 0.538, 0.006, 169.2, "samples tested", "", "", "", 
  "", "", "", "", "", "", 57.41, 1.0423056*^7, 83.479, 45.3, 20.396, 14.524, 
  24574.382, 1.5, 175.695, 4.55, 35.3, 52., "", 4.21, 82.24, 0.888}, 
 {"GRC", "Europe", "Greece", "2020-07-18", 3983., 19., 30.143, 194., 0., 
  0.143, 382.134, 1.823, 2.892, 18.613, 0., 0.014, 1.08, "", "", "", "", "", 
  "", "", "", 3368., 406040., 38.956, 0.323, 4982., 0.478, 0.006, 165.3, 
  "samples tested", "", "", "", "", "", "", "", "", "", 57.41, 1.0423056*^7, 
  83.479, 45.3, 20.396, 14.524, 24574.382, 1.5, 175.695, 4.55, 35.3, 52., "", 
  4.21, 82.24, 0.888}, {"GRC", "Europe", "Greece", "2020-07-19", 4007., 24., 
  29.143, 194., 0., 0.143, 384.436, 2.303, 2.796, 18.613, 0., 0.014, 1.09, 
  "", "", "", "", 1.945, 0.187, "", "", 4726., 410766., 39.409, 0.453, 5262., 
  0.505, 0.006, 180.6, "samples tested", "", "", "", "", "", "", "", "", "", 
  57.41, 1.0423056*^7, 83.479, 45.3, 20.396, 14.524, 24574.382, 1.5, 175.695, 
  4.55, 35.3, 52., "", 4.21, 82.24, 0.888}, {"GRC", "Europe", "Greece", 
  "2020-07-20", 4012., 5., 26.571, 195., 1., 0.286, 384.916, 0.48, 2.549, 
  18.709, 0.096, 0.027, 1.1, "", "", "", "", "", "", "", "", 2994., 413760., 
  39.697, 0.287, 4473., 0.429, 0.006, 168.3, "samples tested", "", "", "", 
  "", "", "", "", "", "", 57.41, 1.0423056*^7, 83.479, 45.3, 20.396, 14.524, 
  24574.382, 1.5, 175.695, 4.55, 35.3, 52., "", 4.21, 82.24, 0.888}, 
 {"GRC", "Europe", "Greece", "2020-07-21", 4048., 36., 23.571, 197., 2., 
  0.571, 388.37, 3.454, 2.261, 18.9, 0.192, 0.055, 1.12, "", "", "", "", "", 
  "", "", "", 6146., 419906., 40.286, 0.59, 4800., 0.461, 0.005, 203.6, 
  "samples tested", "", "", "", "", "", "", "", "", "", 57.41, 1.0423056*^7, 
  83.479, 45.3, 20.396, 14.524, 24574.382, 1.5, 175.695, 4.55, 35.3, 52., "", 
  4.21, 82.24, 0.888}, {"GRC", "Europe", "Greece", "2020-07-22", 4077., 29., 
  23.857, 200., 3., 1., 391.152, 2.782, 2.289, 19.188, 0.288, 0.096, 1.15, 
  "", "", "", "", "", "", "", "", 4769., 424675., 40.744, 0.458, 4700., 
  0.451, 0.005, 197., "samples tested", "", "", "", "", "", "", "", "", "", 
  57.41, 1.0423056*^7, 83.479, 45.3, 20.396, 14.524, 24574.382, 1.5, 175.695, 
  4.55, 35.3, 52., "", 4.21, 82.24, 0.888}, {"GRC", "Europe", "Greece", 
  "2020-07-23", 4110., 33., 24.429, 201., 1., 1.143, 394.318, 3.166, 2.344, 
  19.284, 0.096, 0.11, 1.18, "", "", "", "", "", "", "", "", 6189., 430864., 
  41.338, 0.594, 4645., 0.446, 0.005, 190.1, "samples tested", "", "", "", 
  "", "", "", "", "", "", 57.41, 1.0423056*^7, 83.479, 45.3, 20.396, 14.524, 
  24574.382, 1.5, 175.695, 4.55, 35.3, 52., "", 4.21, 82.24, 0.888}, 
 {"GRC", "Europe", "Greece", "2020-07-24", 4135., 25., 24.429, 201., 0., 1., 
  396.717, 2.399, 2.344, 19.284, 0., 0.096, 1.22, "", "", "", "", "", "", "", 
  "", 5646., 436510., 41.879, 0.542, 4834., 0.464, 0.005, 197.9, 
  "samples tested", "", "", "", "", "", "", "", "", "", 57.41, 1.0423056*^7, 
  83.479, 45.3, 20.396, 14.524, 24574.382, 1.5, 175.695, 4.55, 35.3, 52., "", 
  4.21, 82.24, 0.888}, {"GRC", "Europe", "Greece", "2020-07-25", 4166., 31., 
  26.143, 201., 0., 1., 399.691, 2.974, 2.508, 19.284, 0., 0.096, 1.26, "", 
  "", "", "", "", "", "", "", "", "", "", "", 5151., 0.494, 0.005, 197., 
  "samples tested", "", "", "", "", "", "", "", "", "", 57.41, 1.0423056*^7, 
  83.479, 45.3, 20.396, 14.524, 24574.382, 1.5, 175.695, 4.55, 35.3, 52., "", 
  4.21, 82.24, 0.888}, {"GRC", "Europe", "Greece", "2020-07-26", 4193., 27., 
  26.571, 202., 1., 1.143, 402.281, 2.59, 2.549, 19.38, 0.096, 0.11, 1.31, 
  "", "", "", "", 6.807, 0.653, "", "", "", 447685., 42.951, "", 5274., 
  0.506, 0.005, 198.5, "samples tested", "", "", "", "", "", "", "", "", "", 
  57.41, 1.0423056*^7, 83.479, 45.3, 20.396, 14.524, 24574.382, 1.5, 175.695, 
  4.55, 35.3, 52., "", 4.21, 82.24, 0.888}, {"GRC", "Europe", "Greece", 
  "2020-07-27", 4227., 34., 30.714, 202., 0., 1., 405.543, 3.262, 2.947, 
  19.38, 0., 0.096, 1.37, "", "", "", "", "", "", "", "", 3632., 451317., 
  43.3, 0.348, 5365., 0.515, 0.006, 174.7, "samples tested", "", "", "", "", 
  "", "", "", "", "", 57.41, 1.0423056*^7, 83.479, 45.3, 20.396, 14.524, 
  24574.382, 1.5, 175.695, 4.55, 35.3, 52., "", 4.21, 82.24, 0.888}, 
 {"GRC", "Europe", "Greece", "2020-07-28", 4279., 52., 33., 203., 1., 0.857, 
  410.532, 4.989, 3.166, 19.476, 0.096, 0.082, 1.41, "", "", "", "", "", "", 
  "", "", 6223., 457540., 43.897, 0.597, 5376., 0.516, 0.006, 162.9, 
  "samples tested", "", "", "", "", "", "", "", "", "", 57.41, 1.0423056*^7, 
  83.479, 45.3, 20.396, 14.524, 24574.382, 1.5, 175.695, 4.55, 35.3, 52., "", 
  4.21, 82.24, 0.888}, {"GRC", "Europe", "Greece", "2020-07-29", 4336., 57., 
  37., 203., 0., 0.429, 416.001, 5.469, 3.55, 19.476, 0., 0.041, 1.46, "", 
  "", "", "", "", "", "", "", 53889., 511429., 49.067, 5.17, 12393., 1.189, 
  0.003, 334.9, "samples tested", "", "", "", "", "", "", "", "", "", 57.41, 
  1.0423056*^7, 83.479, 45.3, 20.396, 14.524, 24574.382, 1.5, 175.695, 4.55, 
  35.3, 52., "", 4.21, 82.24, 0.888}, {"GRC", "Europe", "Greece", 
  "2020-07-30", 4401., 65., 41.571, 203., 0., 0.286, 422.237, 6.236, 3.988, 
  19.476, 0., 0.027, 1.5, "", "", "", "", "", "", "", "", 8458., 519887., 
  49.879, 0.811, 12718., 1.22, 0.003, 305.9, "samples tested", "", "", "", 
  "", "", "", "", "", "", 57.41, 1.0423056*^7, 83.479, 45.3, 20.396, 14.524, 
  24574.382, 1.5, 175.695, 4.55, 35.3, 52., "", 4.21, 82.24, 0.888}, 
 {"GRC", "Europe", "Greece", "2020-07-31", 4477., 76., 48.857, 206., 3., 
  0.714, 429.529, 7.292, 4.687, 19.764, 0.288, 0.069, 1.54, "", "", "", "", 
  "", "", "", "", "", "", "", "", 13311., 1.277, 0.004, 272.4, 
  "samples tested", "", "", "", "", "", "", "", "", "", 57.41, 1.0423056*^7, 
  83.479, 45.3, 20.396, 14.524, 24574.382, 1.5, 175.695, 4.55, 35.3, 52., "", 
  4.21, 82.24, 0.888}, {"GRC", "Europe", "Greece", "2020-08-01", 4587., 110., 
  60.143, 206., 0., 0.714, 440.082, 10.554, 5.77, 19.764, 0., 0.069, 1.56, 
  "", "", "", "", "", "", "", "", "", 539493., 51.76, "", 13914., 1.335, 
  0.004, 231.3, "samples tested", "", "", "", "", "", "", "", "", "", 46.3, 
  1.0423056*^7, 83.479, 45.3, 20.396, 14.524, 24574.382, 1.5, 175.695, 4.55, 
  35.3, 52., "", 4.21, 82.24, 0.888}, {"GRC", "Europe", "Greece", 
  "2020-08-02", 4662., 75., 67., 208., 2., 0.857, 447.278, 7.196, 6.428, 
  19.956, 0.192, 0.082, 1.57, "", "", "", "", 10.697, 1.026, "", "", 5946., 
  545439., 52.33, 0.57, 13965., 1.34, 0.005, 208.4, "samples tested", "", "", 
  "", "", "", "", "", "", "", 46.3, 1.0423056*^7, 83.479, 45.3, 20.396, 
  14.524, 24574.382, 1.5, 175.695, 4.55, 35.3, 52., "", 4.21, 82.24, 0.888}, 
 {"GRC", "Europe", "Greece", "2020-08-03", 4737., 75., 72.857, 209., 1., 1., 
  454.473, 7.196, 6.99, 20.052, 0.096, 0.096, 1.57, "", "", "", "", "", "", 
  "", "", 19417., 564856., 54.193, 1.863, 16220., 1.556, 0.004, 222.6, 
  "samples tested", "", "", "", "", "", "", "", "", "", 46.3, 1.0423056*^7, 
  83.479, 45.3, 20.396, 14.524, 24574.382, 1.5, 175.695, 4.55, 35.3, 52., "", 
  4.21, 82.24, 0.888}, {"GRC", "Europe", "Greece", "2020-08-04", 4855., 118., 
  82.286, 209., 0., 0.857, 465.794, 11.321, 7.895, 20.052, 0., 0.082, 1.57, 
  "", "", "", "", "", "", "", "", 34853., 599709., 57.537, 3.344, 20310., 
  1.949, 0.004, 246.8, "samples tested", "", "", "", "", "", "", "", "", "", 
  46.3, 1.0423056*^7, 83.479, 45.3, 20.396, 14.524, 24574.382, 1.5, 175.695, 
  4.55, 35.3, 52., "", 4.21, 82.24, 0.888}, {"GRC", "Europe", "Greece", 
  "2020-08-05", 4974., 119., 91.143, 210., 1., 1., 477.211, 11.417, 8.744, 
  20.148, 0.096, 0.096, 1.57, "", "", "", "", "", "", "", "", 9874., 609583., 
  58.484, 0.947, 14022., 1.345, 0.006, 153.8, "samples tested", "", "", "", 
  "", "", "", "", "", "", 46.3, 1.0423056*^7, 83.479, 45.3, 20.396, 14.524, 
  24574.382, 1.5, 175.695, 4.55, 35.3, 52., "", 4.21, 82.24, 0.888}, 
 {"GRC", "Europe", "Greece", "2020-08-06", 5123., 149., 103.143, 210., 0., 
  1., 491.507, 14.295, 9.896, 20.148, 0., 0.096, 1.57, "", "", "", "", "", 
  "", "", "", 9810., 619393., 59.425, 0.941, 14215., 1.364, 0.007, 137.8, 
  "samples tested", "", "", "", "", "", "", "", "", "", 46.3, 1.0423056*^7, 
  83.479, 45.3, 20.396, 14.524, 24574.382, 1.5, 175.695, 4.55, 35.3, 52., "", 
  4.21, 82.24, 0.888}, {"GRC", "Europe", "Greece", "2020-08-07", 5270., 147., 
  113.286, 210., 0., 0.571, 505.61, 14.103, 10.869, 20.148, 0., 0.055, 1.56, 
  "", "", "", "", "", "", "", "", 11590., 630983., 60.537, 1.112, 14470., 
  1.388, 0.008, 127.7, "samples tested", "", "", "", "", "", "", "", "", "", 
  46.3, 1.0423056*^7, 83.479, 45.3, 20.396, 14.524, 24574.382, 1.5, 175.695, 
  4.55, 35.3, 52., "", 4.21, 82.24, 0.888}, {"GRC", "Europe", "Greece", 
  "2020-08-08", 5421., 151., 119.143, 211., 1., 0.714, 520.097, 14.487, 
  11.431, 20.244, 0.096, 0.069, 1.55, "", "", "", "", "", "", "", "", 9314., 
  640297., 61.431, 0.894, 14401., 1.382, 0.008, 120.9, "samples tested", "", 
  "", "", "", "", "", "", "", "", 46.3, 1.0423056*^7, 83.479, 45.3, 20.396, 
  14.524, 24574.382, 1.5, 175.695, 4.55, 35.3, 52., "", 4.21, 82.24, 0.888}, 
 {"GRC", "Europe", "Greece", "2020-08-09", 5623., 202., 137.286, 212., 1., 
  0.571, 539.477, 19.38, 13.171, 20.34, 0.096, 0.055, 1.54, "", "", "", "", 
  15.559, 1.493, 0.962, 0.092, 10701., 650998., 62.457, 1.027, 15080., 1.447, 
  0.009, 109.8, "samples tested", "", "", "", "", "", "", "", "", "", 46.3, 
  1.0423056*^7, 83.479, 45.3, 20.396, 14.524, 24574.382, 1.5, 175.695, 4.55, 
  35.3, 52., "", 4.21, 82.24, 0.888}, {"GRC", "Europe", "Greece", 
  "2020-08-10", 5749., 126., 144.571, 213., 1., 0.571, 551.566, 12.089, 
  13.87, 20.435, 0.096, 0.055, 1.51, "", "", "", "", "", "", "", "", 7180., 
  658178., 63.146, 0.689, 13332., 1.279, 0.011, 92.2, "samples tested", "", 
  "", "", "", "", "", "", "", "", 46.3, 1.0423056*^7, 83.479, 45.3, 20.396, 
  14.524, 24574.382, 1.5, 175.695, 4.55, 35.3, 52., "", 4.21, 82.24, 0.888}, 
 {"GRC", "Europe", "Greece", "2020-08-11", 5942., 193., 155.286, 214., 1., 
  0.714, 570.082, 18.517, 14.898, 20.531, 0.096, 0.069, 1.48, "", "", "", "", 
  "", "", "", "", 10561., 668739., 64.16, 1.013, 9861., 0.946, 0.016, 63.5, 
  "samples tested", "", "", "", "", "", "", "", "", "", 46.3, 1.0423056*^7, 
  83.479, 45.3, 20.396, 14.524, 24574.382, 1.5, 175.695, 4.55, 35.3, 52., "", 
  4.21, 82.24, 0.888}, {"GRC", "Europe", "Greece", "2020-08-12", 6177., 235., 
  171.857, 216., 2., 0.857, 592.628, 22.546, 16.488, 20.723, 0.192, 0.082, 
  1.46, "", "", "", "", "", "", "", "", 11046., 679785., 65.219, 1.06, 
  10029., 0.962, 0.017, 58.4, "samples tested", "", "", "", "", "", "", "", 
  "", "", 46.3, 1.0423056*^7, 83.479, 45.3, 20.396, 14.524, 24574.382, 1.5, 
  175.695, 4.55, 35.3, 52., "", 4.21, 82.24, 0.888}, 
 {"GRC", "Europe", "Greece", "2020-08-13", 6381., 204., 179.714, 221., 5., 
  1.571, 612.2, 19.572, 17.242, 21.203, 0.48, 0.151, 1.42, "", "", "", "", 
  "", "", "", "", 7553., 687338., 65.944, 0.725, 9706., 0.931, 0.019, 54., 
  "samples tested", "", "", "", "", "", "", "", "", "", 57.41, 1.0423056*^7, 
  83.479, 45.3, 20.396, 14.524, 24574.382, 1.5, 175.695, 4.55, 35.3, 52., "", 
  4.21, 82.24, 0.888}, {"GRC", "Europe", "Greece", "2020-08-14", 6632., 251., 
  194.571, 223., 2., 1.857, 636.282, 24.081, 18.667, 21.395, 0.192, 0.178, 
  1.4, "", "", "", "", "", "", "", "", 17583., 704921., 67.631, 1.687, 
  10563., 1.013, 0.018, 54.3, "samples tested", "", "", "", "", "", "", "", 
  "", "", 57.41, 1.0423056*^7, 83.479, 45.3, 20.396, 14.524, 24574.382, 1.5, 
  175.695, 4.55, 35.3, 52., "", 4.21, 82.24, 0.888}, 
 {"GRC", "Europe", "Greece", "2020-08-15", 6858., 226., 205.286, 226., 3., 
  2.143, 657.964, 21.683, 19.695, 21.683, 0.288, 0.206, 1.37, "", "", "", "", 
  "", "", "", "", 10582., 715503., 68.646, 1.015, 10744., 1.031, 0.019, 52.3, 
  "samples tested", "", "", "", "", "", "", "", "", "", 57.41, 1.0423056*^7, 
  83.479, 45.3, 20.396, 14.524, 24574.382, 1.5, 175.695, 4.55, 35.3, 52., "", 
  4.21, 82.24, 0.888}, {"GRC", "Europe", "Greece", "2020-08-16", 7075., 217., 
  207.429, 228., 2., 2.286, 678.784, 20.819, 19.901, 21.875, 0.192, 0.219, 
  1.33, "", "", "", "", 11.669, 1.12, 2.078, 0.199, 3808., 719311., 69.012, 
  0.365, 9759., 0.936, 0.021, 47., "samples tested", "", "", "", "", "", "", 
  "", "", "", 57.41, 1.0423056*^7, 83.479, 45.3, 20.396, 14.524, 24574.382, 
  1.5, 175.695, 4.55, 35.3, 52., "", 4.21, 82.24, 0.888}, 
 {"GRC", "Europe", "Greece", "2020-08-17", 7222., 147., 210.429, 230., 2., 
  2.429, 692.887, 14.103, 20.189, 22.066, 0.192, 0.233, 1.3, "", "", "", "", 
  "", "", "", "", 7650., 726961., 69.745, 0.734, 9826., 0.943, 0.021, 46.7, 
  "samples tested", "", "", "", "", "", "", "", "", "", 56.02, 1.0423056*^7, 
  83.479, 45.3, 20.396, 14.524, 24574.382, 1.5, 175.695, 4.55, 35.3, 52., "", 
  4.21, 82.24, 0.888}, {"GRC", "Europe", "Greece", "2020-08-18", 7472., 250., 
  218.571, 232., 2., 2.571, 716.872, 23.985, 20.97, 22.258, 0.192, 0.247, 
  1.27, "", "", "", "", "", "", "", "", 13910., 740871., 71.08, 1.335, 
  10305., 0.989, 0.021, 47.1, "samples tested", "", "", "", "", "", "", "", 
  "", "", 56.02, 1.0423056*^7, 83.479, 45.3, 20.396, 14.524, 24574.382, 1.5, 
  175.695, 4.55, 35.3, 52., "", 4.21, 82.24, 0.888}, 
 {"GRC", "Europe", "Greece", "2020-08-19", 7684., 212., 215.286, 235., 3., 
  2.714, 737.212, 20.34, 20.655, 22.546, 0.288, 0.26, 1.24, "", "", "", "", 
  "", "", "", "", 63411., 804282., 77.164, 6.084, 17785., 1.706, 0.012, 82.6, 
  "samples tested", "", "", "", "", "", "", "", "", "", 56.02, 1.0423056*^7, 
  83.479, 45.3, 20.396, 14.524, 24574.382, 1.5, 175.695, 4.55, 35.3, 52., "", 
  4.21, 82.24, 0.888}, {"GRC", "Europe", "Greece", "2020-08-20", 7934., 250., 
  221.857, 235., 0., 2., 761.197, 23.985, 21.285, 22.546, 0., 0.192, 1.22, 
  "", "", "", "", "", "", "", "", 12168., 816450., 78.331, 1.167, 18445., 
  1.77, 0.012, 83.1, "samples tested", "", "", "", "", "", "", "", "", "", 
  56.02, 1.0423056*^7, 83.479, 45.3, 20.396, 14.524, 24574.382, 1.5, 175.695, 
  4.55, 35.3, 52., "", 4.21, 82.24, 0.888}, {"GRC", "Europe", "Greece", 
  "2020-08-21", 8138., 204., 215.143, 238., 3., 2.143, 780.769, 19.572, 
  20.641, 22.834, 0.288, 0.206, 1.2, "", "", "", "", "", "", "", "", "", "", 
  "", "", 17453., 1.674, 0.012, 81.1, "samples tested", "", "", "", "", "", 
  "", "", "", "", 56.02, 1.0423056*^7, 83.479, 45.3, 20.396, 14.524, 
  24574.382, 1.5, 175.695, 4.55, 35.3, 52., "", 4.21, 82.24, 0.888}, 
 {"GRC", "Europe", "Greece", "2020-08-22", 8381., 243., 217.571, 240., 2., 
  2., 804.083, 23.314, 20.874, 23.026, 0.192, 0.192, 1.19, "", "", "", "", 
  "", "", "", "", "", "", "", "", 17462., 1.675, 0.012, 80.3, 
  "samples tested", "", "", "", "", "", "", "", "", "", 56.02, 1.0423056*^7, 
  83.479, 45.3, 20.396, 14.524, 24574.382, 1.5, 175.695, 4.55, 35.3, 52., "", 
  4.21, 82.24, 0.888}, {"GRC", "Europe", "Greece", "2020-08-23", 8664., 283., 
  227., 242., 2., 2., 831.234, 27.151, 21.779, 23.218, 0.192, 0.192, 1.17, 
  "", "", "", "", 18.476, 1.773, 1.633, 0.157, "", 848380., 81.395, "", 
  18438., 1.769, 0.012, 81.2, "samples tested", "", "", "", "", "", "", "", 
  "", "", 56.02, 1.0423056*^7, 83.479, 45.3, 20.396, 14.524, 24574.382, 1.5, 
  175.695, 4.55, 35.3, 52., "", 4.21, 82.24, 0.888}, 
 {"GRC", "Europe", "Greece", "2020-08-24", 8819., 155., 228.143, 242., 0., 
  1.714, 846.105, 14.871, 21.888, 23.218, 0., 0.164, 1.15, "", "", "", "", 
  "", "", "", "", 9758., 858138., 82.331, 0.936, 18740., 1.798, 0.012, 82.1, 
  "samples tested", "", "", "", "", "", "", "", "", "", 56.02, 1.0423056*^7, 
  83.479, 45.3, 20.396, 14.524, 24574.382, 1.5, 175.695, 4.55, 35.3, 52., "", 
  4.21, 82.24, 0.888}, {"GRC", "Europe", "Greece", "2020-08-25", 8987., 168., 
  216.429, 243., 1., 1.571, 862.223, 16.118, 20.764, 23.314, 0.096, 0.151, 
  1.12, "", "", "", "", "", "", "", "", 14412., 872550., 83.713, 1.383, 
  18811., 1.805, 0.012, 86.9, "samples tested", "", "", "", "", "", "", "", 
  "", "", 56.02, 1.0423056*^7, 83.479, 45.3, 20.396, 14.524, 24574.382, 1.5, 
  175.695, 4.55, 35.3, 52., "", 4.21, 82.24, 0.888}, 
 {"GRC", "Europe", "Greece", "2020-08-26", 9280., 293., 228., 248., 5., 
  1.857, 890.334, 28.111, 21.875, 23.793, 0.48, 0.178, 1.11, "", "", "", "", 
  "", "", "", "", "", "", "", "", 11958., 1.147, 0.019, 52.4, 
  "samples tested", "", "", "", "", "", "", "", "", "", 56.02, 1.0423056*^7, 
  83.479, 45.3, 20.396, 14.524, 24574.382, 1.5, 175.695, 4.55, 35.3, 52., "", 
  4.21, 82.24, 0.888}, {"GRC", "Europe", "Greece", "2020-08-27", 9531., 251., 
  228.143, 254., 6., 2.714, 914.415, 24.081, 21.888, 24.369, 0.576, 0.26, 
  1.1, "", "", "", "", "", "", "", "", "", 903432., 86.676, "", 12426., 
  1.192, 0.018, 54.5, "samples tested", "", "", "", "", "", "", "", "", "", 
  56.02, 1.0423056*^7, 83.479, 45.3, 20.396, 14.524, 24574.382, 1.5, 175.695, 
  4.55, 35.3, 52., "", 4.21, 82.24, 0.888}, {"GRC", "Europe", "Greece", 
  "2020-08-28", 9800., 269., 237.429, 259., 5., 3., 940.223, 25.808, 22.779, 
  24.849, 0.48, 0.288, 1.08, "", "", "", "", "", "", "", "", 13833., 917265., 
  88.003, 1.327, 12882., 1.236, 0.018, 54.3, "samples tested", "", "", "", 
  "", "", "", "", "", "", 56.02, 1.0423056*^7, 83.479, 45.3, 20.396, 14.524, 
  24574.382, 1.5, 175.695, 4.55, 35.3, 52., "", 4.21, 82.24, 0.888}, 
 {"GRC", "Europe", "Greece", "2020-08-29", 9977., 177., 228., 260., 1., 
  2.857, 957.205, 16.982, 21.875, 24.945, 0.096, 0.274, 1.07, "", "", "", "", 
  "", "", "", "", 13737., 931002., 89.321, 1.318, 13324., 1.278, 0.017, 58.4, 
  "samples tested", "", "", "", "", "", "", "", "", "", 56.02, 1.0423056*^7, 
  83.479, 45.3, 20.396, 14.524, 24574.382, 1.5, 175.695, 4.55, 35.3, 52., "", 
  4.21, 82.24, 0.888}, {"GRC", "Europe", "Greece", "2020-08-30", 10134., 
  157., 210., 262., 2., 2.857, 972.268, 15.063, 20.148, 25.137, 0.192, 0.274, 
  1.06, "", "", "", "", 17.504, 1.679, 1.814, 0.174, 9880., 940882., 90.269, 
  0.948, 13215., 1.268, 0.016, 62.9, "samples tested", "", "", "", "", "", 
  "", "", "", "", 56.02, 1.0423056*^7, 83.479, 45.3, 20.396, 14.524, 
  24574.382, 1.5, 175.695, 4.55, 35.3, 52., "", 4.21, 82.24, 0.888}, 
 {"GRC", "Europe", "Greece", "2020-08-31", 10317., 183., 214., 266., 4., 
  3.429, 989.825, 17.557, 20.531, 25.52, 0.384, 0.329, 1.05, "", "", "", "", 
  "", "", "", "", 8485., 949367., 91.083, 0.814, 13033., 1.25, 0.016, 60.9, 
  "samples tested", "", "", "", "", "", "", "", "", "", 56.02, 1.0423056*^7, 
  83.479, 45.3, 20.396, 14.524, 24574.382, 1.5, 175.695, 4.55, 35.3, 52., "", 
  4.21, 82.24, 0.888}, {"GRC", "Europe", "Greece", "2020-09-01", 10524., 
  207., 219.571, 271., 5., 4., 1009.685, 19.86, 21.066, 26., 0.48, 0.384, 
  1.05, "", "", "", "", "", "", "", "", 16979., 966346., 92.712, 1.629, 
  13399., 1.286, 0.016, 61., "samples tested", "", "", "", "", "", "", "", 
  "", "", 56.02, 1.0423056*^7, 83.479, 45.3, 20.396, 14.524, 24574.382, 1.5, 
  175.695, 4.55, 35.3, 52., "", 4.21, 82.24, 0.888}, 
 {"GRC", "Europe", "Greece", "2020-09-02", 10757., 233., 211., 273., 2., 
  3.571, 1032.039, 22.354, 20.244, 26.192, 0.192, 0.343, 1.04, "", "", "", 
  "", "", "", "", "", 14154., 980500., 94.07, 1.358, 13216., 1.268, 0.016, 
  62.6, "samples tested", "", "", "", "", "", "", "", "", "", 56.02, 
  1.0423056*^7, 83.479, 45.3, 20.396, 14.524, 24574.382, 1.5, 175.695, 4.55, 
  35.3, 52., "", 4.21, 82.24, 0.888}, {"GRC", "Europe", "Greece", 
  "2020-09-03", 10998., 241., 209.571, 278., 5., 3.429, 1055.161, 23.122, 
  20.107, 26.672, 0.48, 0.329, 1.04, "", "", "", "", "", "", "", "", 12066., 
  992566., 95.228, 1.158, 12733., 1.222, 0.016, 60.8, "samples tested", "", 
  "", "", "", "", "", "", "", "", 56.02, 1.0423056*^7, 83.479, 45.3, 20.396, 
  14.524, 24574.382, 1.5, 175.695, 4.55, 35.3, 52., "", 4.21, 82.24, 0.888}, 
 {"GRC", "Europe", "Greece", "2020-09-04", 11200., 202., 200., 279., 1., 
  2.857, 1074.541, 19.38, 19.188, 26.768, 0.096, 0.274, 1.04, "", "", "", "", 
  "", "", "", "", 10576., 1.003142*^6, 96.243, 1.015, 12268., 1.177, 0.016, 
  61.3, "samples tested", "", "", "", "", "", "", "", "", "", 56.02, 
  1.0423056*^7, 83.479, 45.3, 20.396, 14.524, 24574.382, 1.5, 175.695, 4.55, 
  35.3, 52., "", 4.21, 82.24, 0.888}, {"GRC", "Europe", "Greece", 
  "2020-09-05", 11386., 186., 201.286, 280., 1., 2.857, 1092.386, 17.845, 
  19.312, 26.864, 0.096, 0.274, 1.05, "", "", "", "", "", "", "", "", 11922., 
  1.015064*^6, 97.386, 1.144, 12009., 1.152, 0.017, 59.7, "samples tested", 
  "", "", "", "", "", "", "", "", "", 56.02, 1.0423056*^7, 83.479, 45.3, 
  20.396, 14.524, 24574.382, 1.5, 175.695, 4.55, 35.3, 52., "", 4.21, 82.24, 
  0.888}, {"GRC", "Europe", "Greece", "2020-09-06", 11524., 138., 198.571, 
  284., 4., 3.143, 1105.626, 13.24, 19.051, 27.247, 0.384, 0.302, 1.05, "", 
  "", "", "", 21.393, 2.053, 1.951, 0.187, "", "", "", "", 12427., 1.192, 
  0.016, 62.6, "samples tested", "", "", "", "", "", "", "", "", "", 56.02, 
  1.0423056*^7, 83.479, 45.3, 20.396, 14.524, 24574.382, 1.5, 175.695, 4.55, 
  35.3, 52., "", 4.21, 82.24, 0.888}, {"GRC", "Europe", "Greece", 
  "2020-09-07", 11663., 139., 192.286, 289., 5., 3.286, 1118.962, 13.336, 
  18.448, 27.727, 0.48, 0.315, 1.07, "", "", "", "", "", "", "", "", "", "", 
  "", "", 13045., 1.252, 0.015, 67.8, "samples tested", "", "", "", "", "", 
  "", "", "", "", 56.02, 1.0423056*^7, 83.479, 45.3, 20.396, 14.524, 
  24574.382, 1.5, 175.695, 4.55, 35.3, 52., "", 4.21, 82.24, 0.888}, 
 {"GRC", "Europe", "Greece", "2020-09-08", 11832., 169., 186.857, 290., 1., 
  2.714, 1135.176, 16.214, 17.927, 27.823, 0.096, 0.26, 1.08, "", "", "", "", 
  "", "", "", "", "", "", "", "", 12450., 1.194, 0.015, 66.6, 
  "samples tested", "", "", "", "", "", "", "", "", "", 64.81, 1.0423056*^7, 
  83.479, 45.3, 20.396, 14.524, 24574.382, 1.5, 175.695, 4.55, 35.3, 52., "", 
  4.21, 82.24, 0.888}, {"GRC", "Europe", "Greece", "2020-09-09", 12080., 
  248., 189., 293., 3., 2.857, 1158.969, 23.793, 18.133, 28.111, 0.288, 
  0.274, 1.11, "", "", "", "", "", "", "", "", "", 1.066305*^6, 102.303, "", 
  12258., 1.176, 0.015, 64.9, "samples tested", "", "", "", "", "", "", "", 
  "", "", 64.81, 1.0423056*^7, 83.479, 45.3, 20.396, 14.524, 24574.382, 1.5, 
  175.695, 4.55, 35.3, 52., "", 4.21, 82.24, 0.888}, 
 {"GRC", "Europe", "Greece", "2020-09-10", 12452., 372., 207.714, 297., 4., 
  2.714, 1194.659, 35.69, 19.928, 28.495, 0.384, 0.26, 1.13, "", "", "", "", 
  "", "", "", "", "", "", "", "", 12538., 1.203, 0.017, 60.4, 
  "samples tested", "", "", "", "", "", "", "", "", "", 64.81, 1.0423056*^7, 
  83.479, 45.3, 20.396, 14.524, 24574.382, 1.5, 175.695, 4.55, 35.3, 52., "", 
  4.21, 82.24, 0.888}, {"GRC", "Europe", "Greece", "2020-09-11", 12734., 
  282., 219.143, 300., 3., 3., 1221.715, 27.055, 21.025, 28.782, 0.288, 
  0.288, 1.14, "", "", "", "", "", "", "", "", "", 1.094354*^6, 104.994, "", 
  13030., 1.25, 0.017, 59.5, "samples tested", "", "", "", "", "", "", "", 
  "", "", 64.81, 1.0423056*^7, 83.479, 45.3, 20.396, 14.524, 24574.382, 1.5, 
  175.695, 4.55, 35.3, 52., "", 4.21, 82.24, 0.888}, 
 {"GRC", "Europe", "Greece", "2020-09-12", 13036., 302., 235.714, 302., 2., 
  3.143, 1250.689, 28.974, 22.615, 28.974, 0.192, 0.302, 1.14, "", "", "", 
  "", "", "", "", "", "", "", "", "", 13579., 1.303, 0.017, 57.6, 
  "samples tested", "", "", "", "", "", "", "", "", "", 64.81, 1.0423056*^7, 
  83.479, 45.3, 20.396, 14.524, 24574.382, 1.5, 175.695, 4.55, 35.3, 52., "", 
  4.21, 82.24, 0.888}, {"GRC", "Europe", "Greece", "2020-09-13", 13240., 
  204., 245.143, 305., 3., 3., 1270.261, 19.572, 23.519, 29.262, 0.288, 
  0.288, 1.14, "", "", "", "", 35.007, 3.359, 2.359, 0.226, "", 1.125882*^6, 
  108.018, "", 14001., 1.343, 0.018, 57.1, "samples tested", "", "", "", "", 
  "", "", "", "", "", 64.81, 1.0423056*^7, 83.479, 45.3, 20.396, 14.524, 
  24574.382, 1.5, 175.695, 4.55, 35.3, 52., "", 4.21, 82.24, 0.888}, 
 {"GRC", "Europe", "Greece", "2020-09-14", 13420., 180., 251., 310., 5., 3., 
  1287.53, 17.269, 24.081, 29.742, 0.48, 0.288, 1.14, "", "", "", "", "", "", 
  "", "", 7145., 1.133027*^6, 108.704, 0.685, 13192., 1.266, 0.019, 52.6, 
  "samples tested", "", "", "", "", "", "", "", "", "", 57.41, 1.0423056*^7, 
  83.479, 45.3, 20.396, 14.524, 24574.382, 1.5, 175.695, 4.55, 35.3, 52., "", 
  4.21, 82.24, 0.888}, {"GRC", "Europe", "Greece", "2020-09-15", 13730., 
  310., 271.143, 313., 3., 3.286, 1317.272, 29.742, 26.014, 30.03, 0.288, 
  0.315, 1.14, "", "", "", "", "", "", "", "", "", "", "", "", 13138., 1.26, 
  0.021, 48.5, "samples tested", "", "", "", "", "", "", "", "", "", 57.41, 
  1.0423056*^7, 83.479, 45.3, 20.396, 14.524, 24574.382, 1.5, 175.695, 4.55, 
  35.3, 52., "", 4.21, 82.24, 0.888}, {"GRC", "Europe", "Greece", 
  "2020-09-16", 14041., 311., 280.143, 316., 3., 3.286, 1347.11, 29.838, 
  26.877, 30.317, 0.288, 0.315, 1.14, "", "", "", "", "", "", "", "", "", 
  1.157897*^6, 111.09, "", 13085., 1.255, 0.021, 46.7, "samples tested", "", 
  "", "", "", "", "", "", "", "", 57.41, 1.0423056*^7, 83.479, 45.3, 20.396, 
  14.524, 24574.382, 1.5, 175.695, 4.55, 35.3, 52., "", 4.21, 82.24, 0.888}, 
 {"GRC", "Europe", "Greece", "2020-09-17", 14400., 359., 278.286, 325., 9., 
  4., 1381.553, 34.443, 26.699, 31.181, 0.863, 0.384, 1.14, "", "", "", "", 
  "", "", "", "", "", "", "", "", 12782., 1.226, 0.022, 45.9, 
  "samples tested", "", "", "", "", "", "", "", "", "", 57.41, 1.0423056*^7, 
  83.479, 45.3, 20.396, 14.524, 24574.382, 1.5, 175.695, 4.55, 35.3, 52., "", 
  4.21, 82.24, 0.888}, {"GRC", "Europe", "Greece", "2020-09-18", 14738., 
  338., 286.286, 327., 2., 3.857, 1413.981, 32.428, 27.467, 31.373, 0.192, 
  0.37, 1.14, "", "", "", "", "", "", "", "", "", 1.181712*^6, 113.375, "", 
  12480., 1.197, 0.023, 43.6, "samples tested", "", "", "", "", "", "", "", 
  "", "", 54.63, 1.0423056*^7, 83.479, 45.3, 20.396, 14.524, 24574.382, 1.5, 
  175.695, 4.55, 35.3, 52., "", 4.21, 82.24, 0.888}, 
 {"GRC", "Europe", "Greece", "2020-09-19", 14978., 240., 277.429, 331., 4., 
  4.143, 1437.007, 23.026, 26.617, 31.757, 0.384, 0.397, 1.14, "", "", "", 
  "", "", "", "", "", 12301., 1.194013*^6, 114.555, 1.18, 11985., 1.15, 
  0.023, 43.2, "samples tested", "", "", "", "", "", "", "", "", "", 54.63, 
  1.0423056*^7, 83.479, 45.3, 20.396, 14.524, 24574.382, 1.5, 175.695, 4.55, 
  35.3, 52., "", 4.21, 82.24, 0.888}, {"GRC", "Europe", "Greece", 
  "2020-09-20", 15142., 164., 271.714, 338., 7., 4.714, 1452.741, 15.734, 
  26.069, 32.428, 0.672, 0.452, 1.14, "", "", "", "", 43.759, 4.198, 3.085, 
  0.296, 8200., 1.202213*^6, 115.342, 0.787, 10904., 1.046, 0.025, 40.1, 
  "samples tested", "", "", "", "", "", "", "", "", "", 54.63, 1.0423056*^7, 
  83.479, 45.3, 20.396, 14.524, 24574.382, 1.5, 175.695, 4.55, 35.3, 52., "", 
  4.21, 82.24, 0.888}, {"GRC", "Europe", "Greece", "2020-09-21", 15595., 
  453., 310.714, 344., 6., 4.857, 1496.202, 43.461, 29.81, 33.004, 0.576, 
  0.466, 1.14, "", "", "", "", "", "", "", "", 7905., 1.210118*^6, 116.1, 
  0.758, 11013., 1.057, 0.028, 35.4, "samples tested", "", "", "", "", "", 
  "", "", "", "", 54.63, 1.0423056*^7, 83.479, 45.3, 20.396, 14.524, 
  24574.382, 1.5, 175.695, 4.55, 35.3, 52., "", 4.21, 82.24, 0.888}, 
 {"GRC", "Europe", "Greece", "2020-09-22", 15928., 333., 314., 352., 8., 
  5.571, 1528.151, 31.948, 30.126, 33.771, 0.768, 0.535, 1.13, "", "", "", 
  "", "", "", "", "", 10899., 1.221017*^6, 117.146, 1.046, 10794., 1.036, 
  0.029, 34.4, "samples tested", "", "", "", "", "", "", "", "", "", 54.63, 
  1.0423056*^7, 83.479, 45.3, 20.396, 14.524, 24574.382, 1.5, 175.695, 4.55, 
  35.3, 52., "", 4.21, 82.24, 0.888}, {"GRC", "Europe", "Greece", 
  "2020-09-23", 16286., 358., 320.714, 357., 5., 5.857, 1562.498, 34.347, 
  30.77, 34.251, 0.48, 0.562, 1.12, "", "", "", "", "", "", "", "", 12212., 
  1.233229*^6, 118.317, 1.172, 10762., 1.033, 0.03, 33.6, "samples tested", 
  "", "", "", "", "", "", "", "", "", 54.63, 1.0423056*^7, 83.479, 45.3, 
  20.396, 14.524, 24574.382, 1.5, 175.695, 4.55, 35.3, 52., "", 4.21, 82.24, 
  0.888}, {"GRC", "Europe", "Greece", "2020-09-24", 16627., 341., 318.143, 
  366., 9., 5.857, 1595.214, 32.716, 30.523, 35.114, 0.863, 0.562, 1.11, "", 
  "", "", "", "", "", "", "", 13134., 1.246363*^6, 119.578, 1.26, 10937., 
  1.049, 0.029, 34.4, "samples tested", "", "", "", "", "", "", "", "", "", 
  54.63, 1.0423056*^7, 83.479, 45.3, 20.396, 14.524, 24574.382, 1.5, 175.695, 
  4.55, 35.3, 52., "", 4.21, 82.24, 0.888}, {"GRC", "Europe", "Greece", 
  "2020-09-25", 16913., 286., 310.714, 369., 3., 6., 1622.653, 27.439, 29.81, 
  35.402, 0.288, 0.576, 1.1, "", "", "", "", "", "", "", "", 10073., 
  1.256436*^6, 120.544, 0.966, 10675., 1.024, 0.029, 34.4, "samples tested", 
  "", "", "", "", "", "", "", "", "", 54.63, 1.0423056*^7, 83.479, 45.3, 
  20.396, 14.524, 24574.382, 1.5, 175.695, 4.55, 35.3, 52., "", 4.21, 82.24, 
  0.888}, {"GRC", "Europe", "Greece", "2020-09-26", 17228., 315., 321.429, 
  376., 7., 6.429, 1652.874, 30.221, 30.838, 36.074, 0.672, 0.617, 1.1, "", 
  "", "", "", "", "", "", "", 21498., 1.277934*^6, 122.606, 2.063, 11989., 
  1.15, 0.027, 37.3, "samples tested", "", "", "", "", "", "", "", "", "", 
  54.63, 1.0423056*^7, 83.479, 45.3, 20.396, 14.524, 24574.382, 1.5, 175.695, 
  4.55, 35.3, 52., "", 4.21, 82.24, 0.888}, {"GRC", "Europe", "Greece", 
  "2020-09-27", 17444., 216., 328.857, 379., 3., 5.857, 1673.597, 20.723, 
  31.551, 36.362, 0.288, 0.562, 1.11, "", "", "", "", 28.2, 2.706, 3.048, 
  0.292, 9966., 1.2879*^6, 123.563, 0.956, 12241., 1.174, 0.027, 37.2, 
  "samples tested", "", "", "", "", "", "", "", "", "", 54.63, 1.0423056*^7, 
  83.479, 45.3, 20.396, 14.524, 24574.382, 1.5, 175.695, 4.55, 35.3, 52., "", 
  4.21, 82.24, 0.888}, {"GRC", "Europe", "Greece", "2020-09-28", 17707., 
  263., 301.714, 383., 4., 5.571, 1698.83, 25.233, 28.947, 36.745, 0.384, 
  0.535, 1.11, "", "", "", "", "", "", "", "", 6696., 1.294596*^6, 124.205, 
  0.642, 12068., 1.158, 0.025, 40., "samples tested", "", "", "", "", "", "", 
  "", "", "", 54.63, 1.0423056*^7, 83.479, 45.3, 20.396, 14.524, 24574.382, 
  1.5, 175.695, 4.55, 35.3, 52., "", 4.21, 82.24, 0.888}, 
 {"GRC", "Europe", "Greece", "2020-09-29", 18123., 416., 313.571, 388., 5., 
  5.143, 1738.741, 39.912, 30.084, 37.225, 0.48, 0.493, 1.11, "", "", "", "", 
  "", "", "", "", "", "", "", "", 12258., 1.176, 0.026, 39.1, 
  "samples tested", "", "", "", "", "", "", "", "", "", 50.46, 1.0423056*^7, 
  83.479, 45.3, 20.396, 14.524, 24574.382, 1.5, 175.695, 4.55, 35.3, 52., "", 
  4.21, 82.24, 0.888}, {"GRC", "Europe", "Greece", "2020-09-30", 18475., 
  352., 312.714, 391., 3., 4.857, 1772.513, 33.771, 30.002, 37.513, 0.288, 
  0.466, 1.11, "", "", "", "", "", "", "", "", "", 1.319053*^6, 126.551, "", 
  12261., 1.176, 0.026, 39.2, "samples tested", "", "", "", "", "", "", "", 
  "", "", 50.46, 1.0423056*^7, 83.479, 45.3, 20.396, 14.524, 24574.382, 1.5, 
  175.695, 4.55, 35.3, 52., "", 4.21, 82.24, 0.888}, 
 {"GRC", "Europe", "Greece", "2020-10-01", 18886., 411., 322.714, 393., 2., 
  3.857, 1811.945, 39.432, 30.962, 37.705, 0.192, 0.37, 1.11, "", "", "", "", 
  "", "", "", "", 11571., 1.330624*^6, 127.662, 1.11, 12037., 1.155, 0.027, 
  37.3, "samples tested", "", "", "", "", "", "", "", "", "", 50.46, 
  1.0423056*^7, 83.479, 45.3, 20.396, 14.524, 24574.382, 1.5, 175.695, 4.55, 
  35.3, 52., "", 4.21, 82.24, 0.888}, {"GRC", "Europe", "Greece", 
  "2020-10-02", 19346., 460., 347.571, 398., 5., 4.143, 1856.078, 44.133, 
  33.346, 38.185, 0.48, 0.397, 1.11, "", "", "", "", "", "", "", "", 10518., 
  1.341142*^6, 128.671, 1.009, 12101., 1.161, 0.029, 34.8, "samples tested", 
  "", "", "", "", "", "", "", "", "", 50.46, 1.0423056*^7, 83.479, 45.3, 
  20.396, 14.524, 24574.382, 1.5, 175.695, 4.55, 35.3, 52., "", 4.21, 82.24, 
  0.888}, {"GRC", "Europe", "Greece", "2020-10-03", 19613., 267., 340.714, 
  405., 7., 4.143, 1881.694, 25.616, 32.689, 38.856, 0.672, 0.397, 1.11, "", 
  "", "", "", "", "", "", "", 12593., 1.353735*^6, 129.879, 1.208, 10829., 
  1.039, 0.031, 31.8, "samples tested", "", "", "", "", "", "", "", "", "", 
  50.46, 1.0423056*^7, 83.479, 45.3, 20.396, 14.524, 24574.382, 1.5, 175.695, 
  4.55, 35.3, 52., "", 4.21, 82.24, 0.888}, {"GRC", "Europe", "Greece", 
  "2020-10-04", 19842., 229., 342.571, 409., 4., 4.286, 1903.664, 21.971, 
  32.867, 39.24, 0.384, 0.411, 1.11, "", "", "", "", 46.677, 4.478, 3.611, 
  0.346, 10407., 1.364142*^6, 130.877, 0.998, 10892., 1.045, 0.031, 31.8, 
  "samples tested", "", "", "", "", "", "", "", "", "", 50.46, 1.0423056*^7, 
  83.479, 45.3, 20.396, 14.524, 24574.382, 1.5, 175.695, 4.55, 35.3, 52., "", 
  4.21, 82.24, 0.888}, {"GRC", "Europe", "Greece", "2020-10-05", 20142., 
  300., 347.857, 417., 8., 4.857, 1932.447, 28.782, 33.374, 40.007, 0.768, 
  0.466, 1.11, "", "", "", "", "", "", "", "", 7275., 1.371417*^6, 131.575, 
  0.698, 10974., 1.053, 0.032, 31.5, "samples tested", "", "", "", "", "", 
  "", "", "", "", 50.46, 1.0423056*^7, 83.479, 45.3, 20.396, 14.524, 
  24574.382, 1.5, 175.695, 4.55, 35.3, 52., "", 4.21, 82.24, 0.888}, 
 {"GRC", "Europe", "Greece", "2020-10-06", 20541., 399., 345.429, 420., 3., 
  4.571, 1970.727, 38.281, 33.141, 40.295, 0.288, 0.439, 1.12, "", "", "", 
  "", "", "", "", "", 13168., 1.384585*^6, 132.839, 1.263, 11109., 1.066, 
  0.031, 32.2, "samples tested", "", "", "", "", "", "", "", "", "", 50.46, 
  1.0423056*^7, 83.479, 45.3, 20.396, 14.524, 24574.382, 1.5, 175.695, 4.55, 
  35.3, 52., "", 4.21, 82.24, 0.888}, {"GRC", "Europe", "Greece", 
  "2020-10-07", 20947., 406., 353.143, 424., 4., 4.714, 2009.679, 38.952, 
  33.881, 40.679, 0.384, 0.452, 1.12, "", "", "", "", "", "", "", "", 13096., 
  1.397681*^6, 134.095, 1.256, 11233., 1.078, 0.031, 31.8, "samples tested", 
  "", "", "", "", "", "", "", "", "", 50.46, 1.0423056*^7, 83.479, 45.3, 
  20.396, 14.524, 24574.382, 1.5, 175.695, 4.55, 35.3, 52., "", 4.21, 82.24, 
  0.888}, {"GRC", "Europe", "Greece", "2020-10-08", 21381., 434., 356.429, 
  430., 6., 5.286, 2051.318, 41.638, 34.196, 41.255, 0.576, 0.507, 1.13, "", 
  "", "", "", "", "", "", "", 12668., 1.410349*^6, 135.311, 1.215, 11389., 
  1.093, 0.031, 32., "samples tested", "", "", "", "", "", "", "", "", "", 
  50.46, 1.0423056*^7, 83.479, 45.3, 20.396, 14.524, 24574.382, 1.5, 175.695, 
  4.55, 35.3, 52., "", 4.21, 82.24, 0.888}, {"GRC", "Europe", "Greece", 
  "2020-10-09", 21772., 391., 346.571, 431., 1., 4.714, 2088.831, 37.513, 
  33.25, 41.351, 0.096, 0.452, 1.13, "", "", "", "", "", "", "", "", 12414., 
  1.422763*^6, 136.502, 1.191, 11660., 1.119, 0.03, 33.6, "samples tested", 
  "", "", "", "", "", "", "", "", "", 50.46, 1.0423056*^7, 83.479, 45.3, 
  20.396, 14.524, 24574.382, 1.5, 175.695, 4.55, 35.3, 52., "", 4.21, 82.24, 
  0.888}, {"GRC", "Europe", "Greece", "2020-10-10", 22078., 306., 352.143, 
  436., 5., 4.429, 2118.189, 29.358, 33.785, 41.83, 0.48, 0.425, 1.14, "", 
  "", "", "", "", "", "", "", 15401., 1.438164*^6, 137.979, 1.478, 12061., 
  1.157, 0.029, 34.3, "samples tested", "", "", "", "", "", "", "", "", "", 
  50.46, 1.0423056*^7, 83.479, 45.3, 20.396, 14.524, 24574.382, 1.5, 175.695, 
  4.55, 35.3, 52., "", 4.21, 82.24, 0.888}, {"GRC", "Europe", "Greece", 
  "2020-10-11", 22358., 280., 359.429, 449., 13., 5.714, 2145.052, 26.864, 
  34.484, 43.078, 1.247, 0.548, 1.16, "", "", "", "", 38.897, 3.732, 3.293, 
  0.316, 10357., 1.448521*^6, 138.973, 0.994, 12054., 1.156, 0.03, 33.5, 
  "samples tested", "", "", "", "", "", "", "", "", "", 50.46, 1.0423056*^7, 
  83.479, 45.3, 20.396, 14.524, 24574.382, 1.5, 175.695, 4.55, 35.3, 52., "", 
  4.21, 82.24, 0.888}, {"GRC", "Europe", "Greece", "2020-10-12", 22652., 
  294., 358.571, 456., 7., 5.571, 2173.259, 28.207, 34.402, 43.749, 0.672, 
  0.535, 1.17, "", "", "", "", "", "", "", "", 6966., 1.455487*^6, 139.641, 
  0.668, 12010., 1.152, 0.03, 33.5, "samples tested", "", "", "", "", "", "", 
  "", "", "", 59.72, 1.0423056*^7, 83.479, 45.3, 20.396, 14.524, 24574.382, 
  1.5, 175.695, 4.55, 35.3, 52., "", 4.21, 82.24, 0.888}, 
 {"GRC", "Europe", "Greece", "2020-10-13", 23060., 408., 359.857, 462., 6., 
  6., 2212.403, 39.144, 34.525, 44.325, 0.576, 0.576, 1.19, "", "", "", "", 
  "", "", "", "", 20820., 1.476307*^6, 141.639, 1.997, 13103., 1.257, 0.027, 
  36.4, "samples tested", "", "", "", "", "", "", "", "", "", 59.72, 
  1.0423056*^7, 83.479, 45.3, 20.396, 14.524, 24574.382, 1.5, 175.695, 4.55, 
  35.3, 52., "", 4.21, 82.24, 0.888}, {"GRC", "Europe", "Greece", 
  "2020-10-14", 23495., 435., 364., 469., 7., 6.429, 2254.137, 41.734, 
  34.923, 44.996, 0.672, 0.617, 1.21, "", "", "", "", "", "", "", "", 21531., 
  1.497838*^6, 143.704, 2.066, 14308., 1.373, 0.025, 39.3, "samples tested", 
  "", "", "", "", "", "", "", "", "", 59.72, 1.0423056*^7, 83.479, 45.3, 
  20.396, 14.524, 24574.382, 1.5, 175.695, 4.55, 35.3, 52., "", 4.21, 82.24, 
  0.888}, {"GRC", "Europe", "Greece", "2020-10-15", 23947., 452., 366.571, 
  482., 13., 7.429, 2297.503, 43.365, 35.169, 46.244, 1.247, 0.713, 1.24, "", 
  "", "", "", "", "", "", "", 21962., 1.5198*^6, 145.811, 2.107, 15636., 1.5, 
  0.023, 42.7, "samples tested", "", "", "", "", "", "", "", "", "", 59.72, 
  1.0423056*^7, 83.479, 45.3, 20.396, 14.524, 24574.382, 1.5, 175.695, 4.55, 
  35.3, 52., "", 4.21, 82.24, 0.888}, {"GRC", "Europe", "Greece", 
  "2020-10-16", 24450., 503., 382.571, 490., 8., 8.429, 2345.761, 48.258, 
  36.704, 47.011, 0.768, 0.809, 1.27, "", "", "", "", "", "", "", "", 21281., 
  1.541081*^6, 147.853, 2.042, 16903., 1.622, 0.023, 44.2, "samples tested", 
  "", "", "", "", "", "", "", "", "", 59.72, 1.0423056*^7, 83.479, 45.3, 
  20.396, 14.524, 24574.382, 1.5, 175.695, 4.55, 35.3, 52., "", 4.21, 82.24, 
  0.888}, {"GRC", "Europe", "Greece", "2020-10-17", 24932., 482., 407.714, 
  500., 10., 9.143, 2392.005, 46.244, 39.117, 47.971, 0.959, 0.877, 1.3, "", 
  "", "", "", "", "", "", "", 21129., 1.56221*^6, 149.88, 2.027, 17721., 1.7, 
  0.023, 43.5, "samples tested", "", "", "", "", "", "", "", "", "", 59.72, 
  1.0423056*^7, 83.479, 45.3, 20.396, 14.524, 24574.382, 1.5, 175.695, 4.55, 
  35.3, 52., "", 4.21, 82.24, 0.888}, {"GRC", "Europe", "Greece", 
  "2020-10-18", 25370., 438., 430.286, 509., 9., 8.571, 2434.027, 42.022, 
  41.282, 48.834, 0.863, 0.822, 1.33, "", "", "", "", 33.063, 3.172, 3.81, 
  0.366, 15514., 1.577724*^6, 151.369, 1.488, 18458., 1.771, 0.023, 42.9, 
  "samples tested", "", "", "", "", "", "", "", "", "", 59.72, 1.0423056*^7, 
  83.479, 45.3, 20.396, 14.524, 24574.382, 1.5, 175.695, 4.55, 35.3, 52., "", 
  4.21, 82.24, 0.888}, {"GRC", "Europe", "Greece", "2020-10-19", 25802., 
  432., 450., 520., 11., 9.143, 2475.474, 41.447, 43.174, 49.889, 1.055, 
  0.877, 1.35, "", "", "", "", "", "", "", "", 7524., 1.585248*^6, 152.091, 
  0.722, 18537., 1.778, 0.024, 41.2, "samples tested", "", "", "", "", "", 
  "", "", "", "", 59.72, 1.0423056*^7, 83.479, 45.3, 20.396, 14.524, 
  24574.382, 1.5, 175.695, 4.55, 35.3, 52., "", 4.21, 82.24, 0.888}, 
 {"GRC", "Europe", "Greece", "2020-10-20", 26469., 667., 487., 528., 8., 
  9.429, 2539.466, 63.993, 46.723, 50.657, 0.768, 0.905, 1.38, "", "", "", 
  "", "", "", "", "", 21392., 1.60664*^6, 154.143, 2.052, 18619., 1.786, 
  0.026, 38.2, "samples tested", "", "", "", "", "", "", "", "", "", 59.72, 
  1.0423056*^7, 83.479, 45.3, 20.396, 14.524, 24574.382, 1.5, 175.695, 4.55, 
  35.3, 52., "", 4.21, 82.24, 0.888}, {"GRC", "Europe", "Greece", 
  "2020-10-21", 27334., 865., 548.429, 534., 6., 9.286, 2622.455, 82.989, 
  52.617, 51.233, 0.576, 0.891, 1.41, "", "", "", "", "", "", "", "", 23900., 
  1.63054*^6, 156.436, 2.293, 18957., 1.819, 0.029, 34.6, "samples tested", 
  "", "", "", "", "", "", "", "", "", 59.72, 1.0423056*^7, 83.479, 45.3, 
  20.396, 14.524, 24574.382, 1.5, 175.695, 4.55, 35.3, 52., "", 4.21, 82.24, 
  0.888}, {"GRC", "Europe", "Greece", "2020-10-22", 28216., 882., 609.857, 
  549., 15., 9.571, 2707.076, 84.62, 58.51, 52.672, 1.439, 0.918, 1.42, "", 
  "", "", "", "", "", "", "", 23200., 1.65374*^6, 158.662, 2.226, 19134., 
  1.836, 0.032, 31.4, "samples tested", "", "", "", "", "", "", "", "", "", 
  59.72, 1.0423056*^7, 83.479, 45.3, 20.396, 14.524, 24574.382, 1.5, 175.695, 
  4.55, 35.3, 52., "", 4.21, 82.24, 0.888}, {"GRC", "Europe", "Greece", 
  "2020-10-23", 29057., 841., 658.143, 559., 10., 9.857, 2787.762, 80.687, 
  63.143, 53.631, 0.959, 0.946, 1.44, "", "", "", "", "", "", "", "", 24011., 
  1.677751*^6, 160.965, 2.304, 19524., 1.873, 0.034, 29.7, "samples tested", 
  "", "", "", "", "", "", "", "", "", 59.72, 1.0423056*^7, 83.479, 45.3, 
  20.396, 14.524, 24574.382, 1.5, 175.695, 4.55, 35.3, 52., "", 4.21, 82.24, 
  0.888}, {"GRC", "Europe", "Greece", "2020-10-24", 29992., 935., 722.857, 
  564., 5., 9.143, 2877.467, 89.705, 69.352, 54.111, 0.48, 0.877, 1.45, "", 
  "", "", "", "", "", "", "", 22656., 1.700407*^6, 163.139, 2.174, 19742., 
  1.894, 0.037, 27.3, "samples tested", "", "", "", "", "", "", "", "", "", 
  59.72, 1.0423056*^7, 83.479, 45.3, 20.396, 14.524, 24574.382, 1.5, 175.695, 
  4.55, 35.3, 52., "", 4.21, 82.24, 0.888}, {"GRC", "Europe", "Greece", 
  "2020-10-25", 30782., 790., 773.143, 574., 10., 9.286, 2953.261, 75.794, 
  74.176, 55.07, 0.959, 0.891, 1.46, "", "", "", "", 55.429, 5.318, 5.353, 
  0.514, 18636., 1.719043*^6, 164.927, 1.788, 20188., 1.937, 0.038, 26.1, 
  "samples tested", "", "", "", "", "", "", "", "", "", 59.72, 1.0423056*^7, 
  83.479, 45.3, 20.396, 14.524, 24574.382, 1.5, 175.695, 4.55, 35.3, 52., "", 
  4.21, 82.24, 0.888}, {"GRC", "Europe", "Greece", "2020-10-26", 31496., 
  714., 813.429, 581., 7., 8.714, 3021.763, 68.502, 78.041, 55.742, 0.672, 
  0.836, 1.47, "", "", "", "", "", "", "", "", 13793., 1.732836*^6, 166.25, 
  1.323, 21084., 2.023, 0.039, 25.9, "samples tested", "", "", "", "", "", 
  "", "", "", "", 59.72, 1.0423056*^7, 83.479, 45.3, 20.396, 14.524, 
  24574.382, 1.5, 175.695, 4.55, 35.3, 52., "", 4.21, 82.24, 0.888}, 
 {"GRC", "Europe", "Greece", "2020-10-27", 32752., 1256., 897.571, 593., 12., 
  9.286, 3142.265, 120.502, 86.114, 56.893, 1.151, 0.891, 1.49, "", "", "", 
  "", "", "", "", "", 23147., 1.755983*^6, 168.471, 2.221, 21335., 2.047, 
  0.042, 23.8, "samples tested", "", "", "", "", "", "", "", "", "", 59.72, 
  1.0423056*^7, 83.479, 45.3, 20.396, 14.524, 24574.382, 1.5, 175.695, 4.55, 
  35.3, 52., "", 4.21, 82.24, 0.888}, {"GRC", "Europe", "Greece", 
  "2020-10-28", 34299., 1547., 995., 603., 10., 9.857, 3290.686, 148.421, 
  95.461, 57.853, 0.959, 0.946, 1.49, "", "", "", "", "", "", "", "", 24251., 
  1.780234*^6, 170.798, 2.327, 21385., 2.052, 0.047, 21.5, "samples tested", 
  "", "", "", "", "", "", "", "", "", 59.72, 1.0423056*^7, 83.479, 45.3, 
  20.396, 14.524, 24574.382, 1.5, 175.695, 4.55, 35.3, 52., "", 4.21, 82.24, 
  0.888}, {"GRC", "Europe", "Greece", "2020-10-29", 35510., 1211., 1042., 
  615., 12., 9.429, 3406.87, 116.185, 99.971, 59.004, 1.151, 0.905, 1.49, "", 
  "", "", "", "", "", "", "", 12963., 1.793197*^6, 172.041, 1.244, 19922., 
  1.911, 0.052, 19.1, "samples tested", "", "", "", "", "", "", "", "", "", 
  59.72, 1.0423056*^7, 83.479, 45.3, 20.396, 14.524, 24574.382, 1.5, 175.695, 
  4.55, 35.3, 52., "", 4.21, 82.24, 0.888}, {"GRC", "Europe", "Greece", 
  "2020-10-30", 37196., 1686., 1162.714, 620., 5., 8.714, 3568.627, 161.757, 
  111.552, 59.484, 0.48, 0.836, 1.5, "", "", "", "", "", "", "", "", 29541., 
  1.822738*^6, 174.876, 2.834, 20712., 1.987, 0.056, 17.8, "samples tested", 
  "", "", "", "", "", "", "", "", "", 59.72, 1.0423056*^7, 83.479, 45.3, 
  20.396, 14.524, 24574.382, 1.5, 175.695, 4.55, 35.3, 52., "", 4.21, 82.24, 
  0.888}, {"GRC", "Europe", "Greece", "2020-10-31", 39251., 2055., 1322.714, 
  626., 6., 8.857, 3765.786, 197.159, 126.903, 60.059, 0.576, 0.85, 1.5, "", 
  "", "", "", "", "", "", "", 26185., 1.848923*^6, 177.388, 2.512, 21217., 
  2.036, 0.062, 16., "samples tested", "", "", "", "", "", "", "", "", "", 
  59.72, 1.0423056*^7, 83.479, 45.3, 20.396, 14.524, 24574.382, 1.5, 175.695, 
  4.55, 35.3, 52., "", 4.21, 82.24, 0.888}, {"GRC", "Europe", "Greece", 
  "2020-11-01", 40929., 1678., 1449.571, 635., 9., 8.714, 3926.775, 160.989, 
  139.074, 60.923, 0.863, 0.836, 1.49, "", "", "", "", 96.271, 9.236, 8.755, 
  0.84, "", "", "", "", 20669., 1.983, 0.07, 14.3, "samples tested", "", "", 
  "", "", "", "", "", "", "", 59.72, 1.0423056*^7, 83.479, 45.3, 20.396, 
  14.524, 24574.382, 1.5, 175.695, 4.55, 35.3, 52., "", 4.21, 82.24, 0.888}, 
 {"GRC", "Europe", "Greece", "2020-11-02", 42080., 1151., 1512., 642., 7., 
  8.714, 4037.204, 110.428, 145.063, 61.594, 0.672, 0.836, 1.47, "", "", "", 
  "", "", "", "", "", "", 1.878534*^6, 180.229, "", 20814., 1.997, 0.073, 
  13.8, "samples tested", "", "", "", "", "", "", "", "", "", 63.43, 
  1.0423056*^7, 83.479, 45.3, 20.396, 14.524, 24574.382, 1.5, 175.695, 4.55, 
  35.3, 52., "", 4.21, 82.24, 0.888}, {"GRC", "Europe", "Greece", 
  "2020-11-03", 44246., 2166., 1642., 655., 13., 8.857, 4245.012, 207.809, 
  157.535, 62.841, 1.247, 0.85, 1.45, "", "", "", "", "", "", "", "", 27988., 
  1.906522*^6, 182.914, 2.685, 21506., 2.063, 0.076, 13.1, "samples tested", 
  "", "", "", "", "", "", "", "", "", 63.43, 1.0423056*^7, 83.479, 45.3, 
  20.396, 14.524, 24574.382, 1.5, 175.695, 4.55, 35.3, 52., "", 4.21, 82.24, 
  0.888}, {"GRC", "Europe", "Greece", "2020-11-04", 46892., 2646., 1799., 
  673., 18., 10., 4498.872, 253.86, 172.598, 64.568, 1.727, 0.959, 1.43, "", 
  "", "", "", "", "", "", "", 27288., 1.93381*^6, 185.532, 2.618, 21939., 
  2.105, 0.082, 12.2, "samples tested", "", "", "", "", "", "", "", "", "", 
  63.43, 1.0423056*^7, 83.479, 45.3, 20.396, 14.524, 24574.382, 1.5, 175.695, 
  4.55, 35.3, 52., "", 4.21, 82.24, 0.888}, {"GRC", "Europe", "Greece", 
  "2020-11-05", 49807., 2915., 2042.429, 702., 29., 12.429, 4778.541, 
  279.668, 195.953, 67.351, 2.782, 1.192, 1.41, "", "", "", "", "", "", "", 
  "", 26228., 1.960038*^6, 188.048, 2.516, 23834., 2.287, 0.086, 11.7, 
  "samples tested", "", "", "", "", "", "", "", "", "", 63.43, 1.0423056*^7, 
  83.479, 45.3, 20.396, 14.524, 24574.382, 1.5, 175.695, 4.55, 35.3, 52., "", 
  4.21, 82.24, 0.888}, {"GRC", "Europe", "Greece", "2020-11-06", 52254., 
  2447., 2151.143, 715., 13., 13.571, 5013.309, 234.768, 206.383, 68.598, 
  1.247, 1.302, 1.38, "", "", "", "", "", "", "", "", 29590., 1.989628*^6, 
  190.887, 2.839, 23841., 2.287, 0.09, 11.1, "samples tested", "", "", "", 
  "", "", "", "", "", "", 63.43, 1.0423056*^7, 83.479, 45.3, 20.396, 14.524, 
  24574.382, 1.5, 175.695, 4.55, 35.3, 52., "", 4.21, 82.24, 0.888}, 
 {"GRC", "Europe", "Greece", "2020-11-07", 54809., 2555., 2222.571, 749., 
  34., 17.571, 5258.439, 245.13, 213.236, 71.86, 3.262, 1.686, 1.35, "", "", 
  "", "", "", "", "", "", 27883., 2.017511*^6, 193.562, 2.675, 24084., 2.311, 
  0.092, 10.8, "samples tested", "", "", "", "", "", "", "", "", "", 78.7, 
  1.0423056*^7, 83.479, 45.3, 20.396, 14.524, 24574.382, 1.5, 175.695, 4.55, 
  35.3, 52., "", 4.21, 82.24, 0.888}, {"GRC", "Europe", "Greece", 
  "2020-11-08", 56698., 1889., 2252.714, 784., 35., 21.286, 5439.671, 
  181.233, 216.128, 75.218, 3.358, 2.042, 1.32, "", "", "", "", 152.672, 
  14.647, 17.337, 1.663, 16134., 2.033645*^6, 195.11, 1.548, 24274., 2.329, 
  0.093, 10.8, "samples tested", "", "", "", "", "", "", "", "", "", 78.7, 
  1.0423056*^7, 83.479, 45.3, 20.396, 14.524, 24574.382, 1.5, 175.695, 4.55, 
  35.3, 52., "", 4.21, 82.24, 0.888}, {"GRC", "Europe", "Greece", 
  "2020-11-09", 58187., 1489., 2301., 825., 41., 26.143, 5582.528, 142.856, 
  220.761, 79.151, 3.934, 2.508, 1.29, "", "", "", "", "", "", "", "", 
  11321., 2.044966*^6, 196.196, 1.086, 23776., 2.281, 0.097, 10.3, 
  "samples tested", "", "", "", "", "", "", "", "", "", 78.7, 1.0423056*^7, 
  83.479, 45.3, 20.396, 14.524, 24574.382, 1.5, 175.695, 4.55, 35.3, 52., "", 
  4.21, 82.24, 0.888}, {"GRC", "Europe", "Greece", "2020-11-10", 60570., 
  2383., 2332., 866., 41., 30.143, 5811.156, 228.628, 223.735, 83.085, 3.934, 
  2.892, 1.26, "", "", "", "", "", "", "", "", 27815., 2.072781*^6, 198.865, 
  2.669, 23751., 2.279, 0.098, 10.2, "samples tested", "", "", "", "", "", 
  "", "", "", "", 78.7, 1.0423056*^7, 83.479, 45.3, 20.396, 14.524, 
  24574.382, 1.5, 175.695, 4.55, 35.3, 52., "", 4.21, 82.24, 0.888}, 
 {"GRC", "Europe", "Greece", "2020-11-11", 63321., 2751., 2347., 909., 43., 
  33.714, 6075.09, 263.934, 225.174, 87.211, 4.125, 3.235, 1.24, "", "", "", 
  "", "", "", "", "", 29190., 2.101971*^6, 201.666, 2.801, 24023., 2.305, 
  0.098, 10.2, "samples tested", "", "", "", "", "", "", "", "", "", 78.7, 
  1.0423056*^7, 83.479, 45.3, 20.396, 14.524, 24574.382, 1.5, 175.695, 4.55, 
  35.3, 52., "", 4.21, 82.24, 0.888}, {"GRC", "Europe", "Greece", 
  "2020-11-12", 66637., 3316., 2404.286, 959., 50., 36.714, 6393.231, 
  318.141, 230.67, 92.008, 4.797, 3.522, 1.22, "", "", "", "", "", "", "", 
  "", 28594., 2.130565*^6, 204.409, 2.743, 24361., 2.337, 0.099, 10.1, 
  "samples tested", "", "", "", "", "", "", "", "", "", 78.7, 1.0423056*^7, 
  83.479, 45.3, 20.396, 14.524, 24574.382, 1.5, 175.695, 4.55, 35.3, 52., "", 
  4.21, 82.24, 0.888}, {"GRC", "Europe", "Greece", "2020-11-13", 69675., 
  3038., 2488.714, 997., 38., 40.286, 6684.7, 291.469, 238.77, 95.653, 3.646, 
  3.865, 1.2, "", "", "", "", "", "", "", "", 29435., 2.16*^6, 207.233, 
  2.824, 24339., 2.335, 0.102, 9.8, "samples tested", "", "", "", "", "", "", 
  "", "", "", 78.7, 1.0423056*^7, 83.479, 45.3, 20.396, 14.524, 24574.382, 
  1.5, 175.695, 4.55, 35.3, 52., "", 4.21, 82.24, 0.888}, 
 {"GRC", "Europe", "Greece", "2020-11-14", 72510., 2835., 2528.714, 1035., 
  38., 40.857, 6956.693, 271.993, 242.608, 99.299, 3.646, 3.92, 1.17, "", "", 
  "", "", "", "", "", "", 28843., 2.188843*^6, 210., 2.767, 24476., 2.348, 
  0.103, 9.7, "samples tested", "", "", "", "", "", "", "", "", "", 78.7, 
  1.0423056*^7, 83.479, 45.3, 20.396, 14.524, 24574.382, 1.5, 175.695, 4.55, 
  35.3, 52., "", 4.21, 82.24, 0.888}, {"GRC", "Europe", "Greece", 
  "2020-11-15", 74205., 1695., 2501., 1106., 71., 46., 7119.313, 162.62, 
  239.949, 106.111, 6.812, 4.413, 1.15, "", "", "", "", 280.06, 26.869, 
  27.698, 2.657, 15897., 2.20474*^6, 211.525, 1.525, 24442., 2.345, 0.102, 
  9.8, "samples tested", "", "", "", "", "", "", "", "", "", 78.7, 
  1.0423056*^7, 83.479, 45.3, 20.396, 14.524, 24574.382, 1.5, 175.695, 4.55, 
  35.3, 52., "", 4.21, 82.24, 0.888}, {"GRC", "Europe", "Greece", 
  "2020-11-16", 76403., 2198., 2602.286, 1165., 59., 48.571, 7330.192, 
  210.879, 249.666, 111.771, 5.661, 4.66, 1.12, "", "", "", "", "", "", "", 
  "", 13148., 2.217888*^6, 212.787, 1.261, 24703., 2.37, 0.105, 9.5, 
  "samples tested", "", "", "", "", "", "", "", "", "", 78.7, 1.0423056*^7, 
  83.479, 45.3, 20.396, 14.524, 24574.382, 1.5, 175.695, 4.55, 35.3, 52., "", 
  4.21, 82.24, 0.888}, {"GRC", "Europe", "Greece", "2020-11-17", 78825., 
  2422., 2607.857, 1228., 63., 51.714, 7562.561, 232.369, 250.201, 117.816, 
  6.044, 4.962, 1.09, "", "", "", "", "", "", "", "", 29798., 2.247686*^6, 
  215.646, 2.859, 24986., 2.397, 0.104, 9.6, "samples tested", "", "", "", 
  "", "", "", "", "", "", 78.7, 1.0423056*^7, 83.479, 45.3, 20.396, 14.524, 
  24574.382, 1.5, 175.695, 4.55, 35.3, 52., "", 4.21, 82.24, 0.888}, 
 {"GRC", "Europe", "Greece", "2020-11-18", 82034., 3209., 2673.286, 1288., 
  60., 54.143, 7870.436, 307.875, 256.478, 123.572, 5.756, 5.195, 1.07, "", 
  "", "", "", "", "", "", "", 31777., 2.279463*^6, 218.694, 3.049, 25356., 
  2.433, 0.105, 9.5, "samples tested", "", "", "", "", "", "", "", "", "", 
  78.7, 1.0423056*^7, 83.479, 45.3, 20.396, 14.524, 24574.382, 1.5, 175.695, 
  4.55, 35.3, 52., "", 4.21, 82.24, 0.888}, {"GRC", "Europe", "Greece", 
  "2020-11-19", 85261., 3227., 2660.571, 1347., 59., 55.429, 8180.039, 
  309.602, 255.258, 129.233, 5.661, 5.318, 1.05, "", "", "", "", "", "", "", 
  "", 31071., 2.310534*^6, 221.675, 2.981, 25710., 2.467, 0.103, 9.7, 
  "samples tested", "", "", "", "", "", "", "", "", "", 78.7, 1.0423056*^7, 
  83.479, 45.3, 20.396, 14.524, 24574.382, 1.5, 175.695, 4.55, 35.3, 52., "", 
  4.21, 82.24, 0.888}, {"GRC", "Europe", "Greece", "2020-11-20", 87812., 
  2551., 2591., 1419., 72., 60.286, 8424.784, 244.746, 248.584, 136.14, 
  6.908, 5.784, 1.02, "", "", "", "", "", "", "", "", 31130., 2.341664*^6, 
  224.662, 2.987, 25952., 2.49, 0.1, 10., "samples tested", "", "", "", "", 
  "", "", "", "", "", 78.7, 1.0423056*^7, 83.479, 45.3, 20.396, 14.524, 
  24574.382, 1.5, 175.695, 4.55, 35.3, 52., "", 4.21, 82.24, 0.888}, 
 {"GRC", "Europe", "Greece", "2020-11-21", 90121., 2309., 2515.857, 1527., 
  108., 70.286, 8646.313, 221.528, 241.374, 146.502, 10.362, 6.743, 1., "", 
  "", "", "", "", "", "", "", 30920., 2.372584*^6, 227.628, 2.967, 26249., 
  2.518, 0.096, 10.4, "samples tested", "", "", "", "", "", "", "", "", "", 
  78.7, 1.0423056*^7, 83.479, 45.3, 20.396, 14.524, 24574.382, 1.5, 175.695, 
  4.55, 35.3, 52., "", 4.21, 82.24, 0.888}, {"GRC", "Europe", "Greece", 
  "2020-11-22", 91619., 1498., 2487.714, 1630., 103., 74.857, 8790.032, 
  143.72, 238.674, 156.384, 9.882, 7.182, 0.97, "", "", "", "", 347.158, 
  33.307, 30.973, 2.972, 15803., 2.388387*^6, 229.145, 1.516, 26235., 2.517, 
  0.095, 10.5, "samples tested", "", "", "", "", "", "", "", "", "", 78.7, 
  1.0423056*^7, 83.479, 45.3, 20.396, 14.524, 24574.382, 1.5, 175.695, 4.55, 
  35.3, 52., "", 4.21, 82.24, 0.888}, {"GRC", "Europe", "Greece", 
  "2020-11-23", 93006., 1387., 2371.857, 1714., 84., 78.429, 8923.103, 
  133.07, 227.559, 164.443, 8.059, 7.525, 0.95, "", "", "", "", "", "", "", 
  "", "", "", "", "", 28107., 2.697, 0.084, 11.9, "samples tested", "", "", 
  "", "", "", "", "", "", "", 78.7, 1.0423056*^7, 83.479, 45.3, 20.396, 
  14.524, 24574.382, 1.5, 175.695, 4.55, 35.3, 52., "", 4.21, 82.24, 0.888}, 
 {"GRC", "Europe", "Greece", "2020-11-24", 95137., 2131., 2330.286, 1815., 
  101., 83.857, 9127.553, 204.451, 223.57, 174.133, 9.69, 8.045, 0.93, "", 
  "", "", "", "", "", "", "", "", "", "", "", 27601., 2.648, 0.084, 11.8, 
  "samples tested", "", "", "", "", "", "", "", "", "", 78.7, 1.0423056*^7, 
  83.479, 45.3, 20.396, 14.524, 24574.382, 1.5, 175.695, 4.55, 35.3, 52., "", 
  4.21, 82.24, 0.888}, {"GRC", "Europe", "Greece", "2020-11-25", 97288., 
  2151., 2179.143, 1902., 87., 87.714, 9333.923, 206.369, 209.069, 182.48, 
  8.347, 8.415, 0.91, "", "", "", "", "", "", "", "", "", 2.467145*^6, 
  236.701, "", 26812., 2.572, 0.081, 12.3, "samples tested", "", "", "", "", 
  "", "", "", "", "", 78.7, 1.0423056*^7, 83.479, 45.3, 20.396, 14.524, 
  24574.382, 1.5, 175.695, 4.55, 35.3, 52., "", 4.21, 82.24, 0.888}, 
 {"GRC", "Europe", "Greece", "2020-11-26", 99306., 2018., 2006.429, 2001., 
  99., 93.429, 9527.532, 193.609, 192.499, 191.978, 9.498, 8.964, 0.9, "", 
  "", "", "", "", "", "", "", 31518., 2.498663*^6, 239.725, 3.024, 26876., 
  2.579, 0.075, 13.4, "samples tested", "", "", "", "", "", "", "", "", "", 
  78.7, 1.0423056*^7, 83.479, 45.3, 20.396, 14.524, 24574.382, 1.5, 175.695, 
  4.55, 35.3, 52., "", 4.21, 82.24, 0.888}, {"GRC", "Europe", "Greece", 
  "2020-11-27", 101287., 1981., 1925., 2102., 101., 97.571, 9717.591, 
  190.059, 184.687, 201.668, 9.69, 9.361, 0.89, "", "", "", "", "", "", "", 
  "", 30845., 2.529508*^6, 242.684, 2.959, 26835., 2.575, 0.072, 13.9, 
  "samples tested", "", "", "", "", "", "", "", "", "", 78.7, 1.0423056*^7, 
  83.479, 45.3, 20.396, 14.524, 24574.382, 1.5, 175.695, 4.55, 35.3, 52., "", 
  4.21, 82.24, 0.888}, {"GRC", "Europe", "Greece", "2020-11-28", 103034., 
  1747., 1844.714, 2223., 121., 99.429, 9885.201, 167.609, 176.984, 213.277, 
  11.609, 9.539, 0.89, "", "", "", "", "", "", "", "", 29454., 2.558962*^6, 
  245.51, 2.826, 26625., 2.554, 0.069, 14.4, "samples tested", "", "", "", 
  "", "", "", "", "", "", 78.7, 1.0423056*^7, 83.479, 45.3, 20.396, 14.524, 
  24574.382, 1.5, 175.695, 4.55, 35.3, 52., "", 4.21, 82.24, 0.888}, 
 {"GRC", "Europe", "Greece", "2020-11-29", 104227., 1193., 1801.143, 2321., 
  98., 98.714, 9999.658, 114.458, 172.804, 222.679, 9.402, 9.471, 0.88, "", 
  "", "", "", 304.371, 29.202, 27.154, 2.605, 16426., 2.575388*^6, 247.086, 
  1.576, 26714., 2.563, 0.067, 14.8, "samples tested", "", "", "", "", "", 
  "", "", "", "", 78.7, 1.0423056*^7, 83.479, 45.3, 20.396, 14.524, 
  24574.382, 1.5, 175.695, 4.55, 35.3, 52., "", 4.21, 82.24, 0.888}, 
 {"GRC", "Europe", "Greece", "2020-11-30", 105271., 1044., 1752.143, 2406., 
  85., 98.857, 10099.821, 100.163, 168.103, 230.834, 8.155, 9.484, 0.88, "", 
  "", "", "", "", "", "", "", 11372., 2.58676*^6, 248.177, 1.091, 24589., 
  2.359, 0.071, 14., "samples tested", "", "", "", "", "", "", "", "", "", 
  78.7, 1.0423056*^7, 83.479, 45.3, 20.396, 14.524, 24574.382, 1.5, 175.695, 
  4.55, 35.3, 52., "", 4.21, 82.24, 0.888}, {"GRC", "Europe", "Greece", 
  "2020-12-01", 107470., 2199., 1761.857, 2517., 111., 100.286, 10310.796, 
  210.975, 169.035, 241.484, 10.649, 9.622, 0.87, "", "", "", "", "", "", "", 
  "", 30923., 2.617683*^6, 251.144, 2.967, 25256., 2.423, 0.07, 14.3, 
  "samples tested", "", "", "", "", "", "", "", "", "", 80.56, 1.0423056*^7, 
  83.479, 45.3, 20.396, 14.524, 24574.382, 1.5, 175.695, 4.55, 35.3, 52., "", 
  4.21, 82.24, 0.888}, {"GRC", "Europe", "Greece", "2020-12-02", 109655., 
  2185., 1766.714, 2606., 89., 100.571, 10520.427, 209.631, 169.501, 250.023, 
  8.539, 9.649, 0.86, "", "", "", "", "", "", "", "", 28480., 2.646163*^6, 
  253.876, 2.732, 25574., 2.454, 0.069, 14.5, "samples tested", "", "", "", 
  "", "", "", "", "", "", 80.56, 1.0423056*^7, 83.479, 45.3, 20.396, 14.524, 
  24574.382, 1.5, 175.695, 4.55, 35.3, 52., "", 4.21, 82.24, 0.888}, 
 {"GRC", "Europe", "Greece", "2020-12-03", 111537., 1882., 1747.286, 2706., 
  100., 100.714, 10700.988, 180.561, 167.637, 259.617, 9.594, 9.663, 0.86, 
  "", "", "", "", "", "", "", "", 29799., 2.675962*^6, 256.735, 2.859, 
  25328., 2.43, 0.069, 14.5, "samples tested", "", "", "", "", "", "", "", 
  "", "", 80.56, 1.0423056*^7, 83.479, 45.3, 20.396, 14.524, 24574.382, 1.5, 
  175.695, 4.55, 35.3, 52., "", 4.21, 82.24, 0.888}, 
 {"GRC", "Europe", "Greece", "2020-12-04", 113185., 1648., 1699.714, 2804., 
  98., 100.286, 10859.099, 158.111, 163.073, 269.019, 9.402, 9.622, 0.85, "", 
  "", "", "", "", "", "", "", 27082., 2.703044*^6, 259.333, 2.598, 24791., 
  2.378, 0.069, 14.6, "samples tested", "", "", "", "", "", "", "", "", "", 
  80.56, 1.0423056*^7, 83.479, 45.3, 20.396, 14.524, 24574.382, 1.5, 175.695, 
  4.55, 35.3, 52., "", 4.21, 82.24, 0.888}, {"GRC", "Europe", "Greece", 
  "2020-12-05", 114568., 1383., 1647.714, 2902., 98., 97., 10991.786, 
  132.687, 158.084, 278.421, 9.402, 9.306, 0.84, "", "", "", "", "", "", "", 
  "", 27639., 2.730683*^6, 261.985, 2.652, 24532., 2.354, 0.067, 14.9, 
  "samples tested", "", "", "", "", "", "", "", "", "", 80.56, 1.0423056*^7, 
  83.479, 45.3, 20.396, 14.524, 24574.382, 1.5, 175.695, 4.55, 35.3, 52., "", 
  4.21, 82.24, 0.888}, {"GRC", "Europe", "Greece", "2020-12-06", 115471., 
  903., 1606.286, 3003., 101., 97.429, 11078.421, 86.635, 154.109, 288.111, 
  9.69, 9.347, 0.83, "", "", "", "", 273.253, 26.216, 22.962, 2.203, 12968., 
  2.743651*^6, 263.229, 1.244, 24038., 2.306, 0.067, 15., "samples tested", 
  "", "", "", "", "", "", "", "", "", 80.56, 1.0423056*^7, 83.479, 45.3, 
  20.396, 14.524, 24574.382, 1.5, 175.695, 4.55, 35.3, 52., "", 4.21, 82.24, 
  0.888}, {"GRC", "Europe", "Greece", "2020-12-07", 116721., 1250., 1635.714, 
  3092., 89., 98., 11198.347, 119.926, 156.932, 296.65, 8.539, 9.402, 0.83, 
  "", "", "", "", "", "", "", "", 10526., 2.754177*^6, 264.239, 1.01, 23917., 
  2.295, 0.068, 14.6, "samples tested", "", "", "", "", "", "", "", "", "", 
  84.26, 1.0423056*^7, 83.479, 45.3, 20.396, 14.524, 24574.382, 1.5, 175.695, 
  4.55, 35.3, 52., "", 4.21, 82.24, 0.888}, {"GRC", "Europe", "Greece", 
  "2020-12-08", 118045., 1324., 1510.714, 3194., 102., 96.714, 11325.373, 
  127.026, 144.94, 306.436, 9.786, 9.279, 0.82, "", "", "", "", "", "", "", 
  "", 30050., 2.784227*^6, 267.122, 2.883, 23792., 2.283, 0.063, 15.7, 
  "samples tested", "", "", "", "", "", "", "", "", "", 84.26, 1.0423056*^7, 
  83.479, 45.3, 20.396, 14.524, 24574.382, 1.5, 175.695, 4.55, 35.3, 52., "", 
  4.21, 82.24, 0.888}, {"GRC", "Europe", "Greece", "2020-12-09", 119720., 
  1675., 1437.857, 3289., 95., 97.571, 11486.075, 160.701, 137.95, 315.55, 
  9.114, 9.361, 0.81, "", "", "", "", "", "", "", "", 30292., 2.814519*^6, 
  270.028, 2.906, 24051., 2.307, 0.06, 16.7, "samples tested", "", "", "", 
  "", "", "", "", "", "", 84.26, 1.0423056*^7, 83.479, 45.3, 20.396, 14.524, 
  24574.382, 1.5, 175.695, 4.55, 35.3, 52., "", 4.21, 82.24, 0.888}, 
 {"GRC", "Europe", "Greece", "2020-12-10", 121253., 1533., 1388., 3370., 81., 
  94.857, 11633.153, 147.078, 133.166, 323.322, 7.771, 9.101, 0.81, "", "", 
  "", "", "", "", "", "", 32494., 2.847013*^6, 273.146, 3.118, 24436., 2.344, 
  0.057, 17.6, "samples tested", "", "", "", "", "", "", "", "", "", 84.26, 
  1.0423056*^7, 83.479, 45.3, 20.396, 14.524, 24574.382, 1.5, 175.695, 4.55, 
  35.3, 52., "", 4.21, 82.24, 0.888}, {"GRC", "Europe", "Greece", 
  "2020-12-11", 122648., 1395., 1351.857, 3472., 102., 95.429, 11766.99, 
  133.838, 129.699, 333.108, 9.786, 9.156, 0.8, "", "", "", "", "", "", "", 
  "", 32747., 2.87976*^6, 276.287, 3.142, 25245., 2.422, 0.054, 18.7, 
  "samples tested", "", "", "", "", "", "", "", "", "", 84.26, 1.0423056*^7, 
  83.479, 45.3, 20.396, 14.524, 24574.382, 1.5, 175.695, 4.55, 35.3, 52., "", 
  4.21, 82.24, 0.888}, {"GRC", "Europe", "Greece", "2020-12-12", 123842., 
  1194., 1324.857, 3540., 68., 91.143, 11881.544, 114.554, 127.108, 339.632, 
  6.524, 8.744, 0.8, "", "", "", "", "", "", "", "", 31284., 2.911044*^6, 
  279.289, 3.001, 25766., 2.472, 0.051, 19.4, "samples tested", "", "", "", 
  "", "", "", "", "", "", 84.26, 1.0423056*^7, 83.479, 45.3, 20.396, 14.524, 
  24574.382, 1.5, 175.695, 4.55, 35.3, 52., "", 4.21, 82.24, 0.888}, 
 {"GRC", "Europe", "Greece", "2020-12-13", 124534., 692., 1294.714, 3625., 
  85., 88.857, 11947.935, 66.391, 124.216, 347.787, 8.155, 8.525, 0.79, "", 
  "", "", "", 237.273, 22.764, 17.954, 1.723, 15792., 2.926836*^6, 280.804, 
  1.515, 26169., 2.511, 0.049, 20.2, "samples tested", "", "", "", "", "", 
  "", "", "", "", 84.26, 1.0423056*^7, 83.479, 45.3, 20.396, 14.524, 
  24574.382, 1.5, 175.695, 4.55, 35.3, 52., "", 4.21, 82.24, 0.888}, 
 {"GRC", "Europe", "Greece", "2020-12-14", 125173., 639., 1207.429, 3687., 
  62., 85., 12009.242, 61.306, 115.842, 353.735, 5.948, 8.155, 0.79, "", "", 
  "", "", "", "", "", "", 11979., 2.938815*^6, 281.953, 1.149, 26377., 2.531, 
  0.046, 21.8, "samples tested", "", "", "", "", "", "", "", "", "", 84.26, 
  1.0423056*^7, 83.479, 45.3, 20.396, 14.524, 24574.382, 1.5, 175.695, 4.55, 
  35.3, 52., "", 4.21, 82.24, 0.888}, {"GRC", "Europe", "Greece", 
  "2020-12-15", 126372., 1199., 1189.571, 3785., 98., 84.429, 12124.275, 
  115.033, 114.129, 363.137, 9.402, 8.1, 0.78, "", "", "", "", "", "", "", 
  "", 32937., 2.971752*^6, 285.113, 3.16, 26789., 2.57, 0.044, 22.5, 
  "samples tested", "", "", "", "", "", "", "", "", "", 84.26, 1.0423056*^7, 
  83.479, 45.3, 20.396, 14.524, 24574.382, 1.5, 175.695, 4.55, 35.3, 52., "", 
  4.21, 82.24, 0.888}, {"GRC", "Europe", "Greece", "2020-12-16", 127557., 
  1185., 1119.571, 3870., 85., 83., 12237.966, 113.69, 107.413, 371.292, 
  8.155, 7.963, 0.78, "", "", "", "", "", "", "", "", 33727., 3.005479*^6, 
  288.349, 3.236, 27280., 2.617, 0.041, 24.4, "samples tested", "", "", "", 
  "", "", "", "", "", "", 84.26, 1.0423056*^7, 83.479, 45.3, 20.396, 14.524, 
  24574.382, 1.5, 175.695, 4.55, 35.3, 52., "", 4.21, 82.24, 0.888}, 
 {"GRC", "Europe", "Greece", "2020-12-17", 128710., 1153., 1065.286, 3948., 
  78., 82.571, 12348.586, 110.62, 102.205, 378.776, 7.483, 7.922, 0.77, "", 
  "", "", "", "", "", "", "", 33509., 3.038988*^6, 291.564, 3.215, 27425., 
  2.631, 0.039, 25.7, "samples tested", "", "", "", "", "", "", "", "", "", 
  84.26, 1.0423056*^7, 83.479, 45.3, 20.396, 14.524, 24574.382, 1.5, 175.695, 
  4.55, 35.3, 52., "", 4.21, 82.24, 0.888}, {"GRC", "Europe", "Greece", 
  "2020-12-18", 129584., 874., 990.857, 4044., 96., 81.714, 12432.438, 
  83.853, 95.064, 387.986, 9.21, 7.84, 0.77, "", "", "", "", "", "", "", "", 
  36084., 3.075072*^6, 295.026, 3.462, 27902., 2.677, 0.036, 28.2, 
  "samples tested", "", "", "", "", "", "", "", "", "", 84.26, 1.0423056*^7, 
  83.479, 45.3, 20.396, 14.524, 24574.382, 1.5, 175.695, 4.55, 35.3, 52., "", 
  4.21, 82.24, 0.888}, {"GRC", "Europe", "Greece", "2020-12-19", 130485., 
  901., 949., 4102., 58., 80.286, 12518.881, 86.443, 91.048, 393.551, 5.565, 
  7.703, 0.77, "", "", "", "", "", "", "", "", 32601., 3.107673*^6, 298.154, 
  3.128, 28090., 2.695, 0.034, 29.6, "samples tested", "", "", "", "", "", 
  "", "", "", "", 84.26, 1.0423056*^7, 83.479, 45.3, 20.396, 14.524, 
  24574.382, 1.5, 175.695, 4.55, 35.3, 52., "", 4.21, 82.24, 0.888}, 
 {"GRC", "Europe", "Greece", "2020-12-20", 131072., 587., 934., 4172., 70., 
  78.143, 12575.199, 56.317, 89.609, 400.266, 6.716, 7.497, 0.77, "", "", "", 
  "", 191.569, 18.379, 14.298, 1.372, 15626., 3.123299*^6, 299.653, 1.499, 
  28066., 2.693, 0.033, 30., "samples tested", "", "", "", "", "", "", "", 
  "", "", 84.26, 1.0423056*^7, 83.479, 45.3, 20.396, 14.524, 24574.382, 1.5, 
  175.695, 4.55, 35.3, 52., "", 4.21, 82.24, 0.888}, 
 {"GRC", "Europe", "Greece", "2020-12-21", 131597., 525., 917.714, 4257., 
  85., 81.429, 12625.568, 50.369, 88.047, 408.421, 8.155, 7.812, 0.77, "", 
  "", "", "", "", "", "", "", 11861., 3.13516*^6, 300.791, 1.138, 28049., 
  2.691, 0.033, 30.6, "samples tested", "", "", "", "", "", "", "", "", "", 
  84.26, 1.0423056*^7, 83.479, 45.3, 20.396, 14.524, 24574.382, 1.5, 175.695, 
  4.55, 35.3, 52., "", 4.21, 82.24, 0.888}, {"GRC", "Europe", "Greece", 
  "2020-12-22", 132430., 833., 865.429, 4340., 83., 79.286, 12705.487, 
  79.919, 83.03, 416.385, 7.963, 7.607, 0.77, "", "", "", "", "", "", "", "", 
  33723., 3.168883*^6, 304.026, 3.235, 28162., 2.702, 0.031, 32.5, 
  "samples tested", "", "", "", "", "", "", "", "", "", 84.26, 1.0423056*^7, 
  83.479, 45.3, 20.396, 14.524, 24574.382, 1.5, 175.695, 4.55, 35.3, 52., "", 
  4.21, 82.24, 0.888}, {"GRC", "Europe", "Greece", "2020-12-23", 133365., 
  935., 829.714, 4402., 62., 76., 12795.192, 89.705, 79.604, 422.333, 5.948, 
  7.292, 0.77, "", "", "", "", "", "", "", "", 33587., 3.20247*^6, 307.249, 
  3.222, 28142., 2.7, 0.029, 33.9, "samples tested", "", "", "", "", "", "", 
  "", "", "", 84.26, 1.0423056*^7, 83.479, 45.3, 20.396, 14.524, 24574.382, 
  1.5, 175.695, 4.55, 35.3, 52., "", 4.21, 82.24, 0.888}, 
 {"GRC", "Europe", "Greece", "2020-12-24", 134235., 870., 789.286, 4457., 
  55., 72.714, 12878.661, 83.469, 75.725, 427.61, 5.277, 6.976, 0.77, "", "", 
  "", "", "", "", "", "", 31775., 3.234245*^6, 310.297, 3.049, 27894., 2.676, 
  0.028, 35.3, "samples tested", "", "", "", "", "", "", "", "", "", 84.26, 
  1.0423056*^7, 83.479, 45.3, 20.396, 14.524, 24574.382, 1.5, 175.695, 4.55, 
  35.3, 52., "", 4.21, 82.24, 0.888}, {"GRC", "Europe", "Greece", 
  "2020-12-25", 134852., 617., 752.571, 4507., 50., 66.143, 12937.856, 
  59.196, 72.203, 432.407, 4.797, 6.346, 0.78, "", "", "", "", "", "", "", 
  "", 30062., 3.264307*^6, 313.181, 2.884, 27034., 2.594, 0.028, 35.9, 
  "samples tested", "", "", "", "", "", "", "", "", "", 84.26, 1.0423056*^7, 
  83.479, 45.3, 20.396, 14.524, 24574.382, 1.5, 175.695, 4.55, 35.3, 52., "", 
  4.21, 82.24, 0.888}, {"GRC", "Europe", "Greece", "2020-12-26", 135114., 
  262., 661.286, 4553., 46., 64.429, 12962.993, 25.137, 63.445, 436.82, 
  4.413, 6.181, 0.79, "", "", "", "", "", "", "", "", 5832., 3.270139*^6, 
  313.741, 0.56, 23209., 2.227, 0.028, 35.1, "samples tested", "", "", "", 
  "", "", "", "", "", "", 84.26, 1.0423056*^7, 83.479, 45.3, 20.396, 14.524, 
  24574.382, 1.5, 175.695, 4.55, 35.3, 52., "", 4.21, 82.24, 0.888}, 
 {"GRC", "Europe", "Greece", "2020-12-27", 135456., 342., 626.286, 4606., 
  53., 62., 12995.805, 32.812, 60.087, 441.905, 5.085, 5.948, 0.81, "", "", 
  "", "", 167.258, 16.047, 10.796, 1.036, 6143., 3.276282*^6, 314.33, 0.589, 
  21855., 2.097, 0.029, 34.9, "samples tested", "", "", "", "", "", "", "", 
  "", "", 84.26, 1.0423056*^7, 83.479, 45.3, 20.396, 14.524, 24574.382, 1.5, 
  175.695, 4.55, 35.3, 52., "", 4.21, 82.24, 0.888}, 
 {"GRC", "Europe", "Greece", "2020-12-28", 135931., 475., 619.143, 4672., 
  66., 59.286, 13041.377, 45.572, 59.401, 448.237, 6.332, 5.688, 0.83, "", 
  "", "", "", "", "", "", "", 7339., 3.283621*^6, 315.034, 0.704, 21209., 
  2.035, 0.029, 34.3, "samples tested", 447., 447., "", "", "", 0., 0., "", 
  "", 84.26, 1.0423056*^7, 83.479, 45.3, 20.396, 14.524, 24574.382, 1.5, 
  175.695, 4.55, 35.3, 52., "", 4.21, 82.24, 0.888}, 
 {"GRC", "Europe", "Greece", "2020-12-29", 136976., 1045., 649.429, 4730., 
  58., 55.714, 13141.635, 100.259, 62.307, 453.802, 5.565, 5.345, 0.85, "", 
  "", "", "", "", "", "", "", 31929., 3.31555*^6, 318.098, 3.063, 20952., 
  2.01, 0.031, 32.3, "samples tested", 1077., 1077., "", 630., 630., 0.01, 
  0.01, "", 60., 84.26, 1.0423056*^7, 83.479, 45.3, 20.396, 14.524, 
  24574.382, 1.5, 175.695, 4.55, 35.3, 52., "", 4.21, 82.24, 0.888}, 
 {"GRC", "Europe", "Greece", "2020-12-30", 137918., 942., 650.429, 4788., 
  58., 55.143, 13232.012, 90.377, 62.403, 459.366, 5.565, 5.29, 0.86, "", "", 
  "", "", "", "", "", "", 35015., 3.350565*^6, 321.457, 3.359, 21156., 2.03, 
  0.031, 32.5, "samples tested", 1722., 1722., "", 645., 638., 0.02, 0.02, 
  "", 61., 84.26, 1.0423056*^7, 83.479, 45.3, 20.396, 14.524, 24574.382, 1.5, 
  175.695, 4.55, 35.3, 52., "", 4.21, 82.24, 0.888}, 
 {"GRC", "Europe", "Greece", "2020-12-31", 138850., 932., 659.286, 4838., 
  50., 54.429, 13321.429, 89.417, 63.253, 464.163, 4.797, 5.222, 0.86, "", 
  "", "", "", "", "", "", "", 31923., 3.382488*^6, 324.52, 3.063, 21178., 
  2.032, 0.031, 32.1, "samples tested", 2339., 2339., "", 617., 631., 0.02, 
  0.02, "", 61., 84.26, 1.0423056*^7, 83.479, 45.3, 20.396, 14.524, 
  24574.382, 1.5, 175.695, 4.55, 35.3, 52., "", 4.21, 82.24, 0.888}, 
 {"GRC", "Europe", "Greece", "2021-01-01", 139447., 597., 656.429, 4881., 
  43., 53.429, 13378.706, 57.277, 62.979, 468.289, 4.125, 5.126, 0.86, "", 
  "", "", "", "", "", "", "", 28639., 3.411127*^6, 327.267, 2.748, 20974., 
  2.012, 0.031, 32., "samples tested", 2603., 2603., "", 264., 539., 0.02, 
  0.02, "", 52., 84.26, 1.0423056*^7, 83.479, 45.3, 20.396, 14.524, 
  24574.382, 1.5, 175.695, 4.55, 35.3, 52., "", 4.21, 82.24, 0.888}, 
 {"GRC", "Europe", "Greece", "2021-01-02", 139709., 262., 656.429, 4921., 
  40., 52.571, 13403.842, 25.137, 62.979, 472.126, 3.838, 5.044, 0.86, "", 
  "", "", "", "", "", "", "", 4798., 3.415925*^6, 327.728, 0.46, 20827., 
  1.998, 0.032, 31.7, "samples tested", 3149., 3149., "", 546., 540., 0.03, 
  0.03, "", 52., 84.26, 1.0423056*^7, 83.479, 45.3, 20.396, 14.524, 
  24574.382, 1.5, 175.695, 4.55, 35.3, 52., "", 4.21, 82.24, 0.888}, 
 {"GRC", "Europe", "Greece", "2021-01-03", 140099., 390., 663.286, 4957., 
  36., 50.143, 13441.259, 37.417, 63.636, 475.58, 3.454, 4.811, 0.88, "", "", 
  "", "", 122.526, 11.755, 9.544, 0.916, 8504., 3.424429*^6, 328.544, 0.816, 
  21164., 2.03, 0.031, 31.9, "samples tested", 3869., 3869., "", 720., 570., 
  0.04, 0.04, "", 55., 84.26, 1.0423056*^7, 83.479, 45.3, 20.396, 14.524, 
  24574.382, 1.5, 175.695, 4.55, 35.3, 52., "", 4.21, 82.24, 0.888}, 
 {"GRC", "Europe", "Greece", "2021-01-04", 140526., 427., 656.429, 5011., 
  54., 48.429, 13482.226, 40.967, 62.979, 480.761, 5.181, 4.646, 0.89, "", 
  "", "", "", "", "", "", "", 8282., 3.432711*^6, 329.338, 0.795, 21299., 
  2.043, 0.031, 32.4, "samples tested", 10327., 10327., "", 6458., 1411., 
  0.1, 0.1, "", 135., 84.26, 1.0423056*^7, 83.479, 45.3, 20.396, 14.524, 
  24574.382, 1.5, 175.695, 4.55, 35.3, 52., "", 4.21, 82.24, 0.888}, 
 {"GRC", "Europe", "Greece", "2021-01-05", 141453., 927., 639.571, 5051., 
  40., 45.857, 13571.164, 88.937, 61.361, 484.599, 3.838, 4.4, 0.9, "", "", 
  "", "", "", "", "", "", 31996., 3.464707*^6, 332.408, 3.07, 21308., 2.044, 
  0.03, 33.3, "samples tested", 16631., 16631., "", 6304., 2222., 0.16, 0.16, 
  "", 213., 84.26, 1.0423056*^7, 83.479, 45.3, 20.396, 14.524, 24574.382, 
  1.5, 175.695, 4.55, 35.3, 52., "", 4.21, 82.24, 0.888}, 
 {"GRC", "Europe", "Greece", "2021-01-06", 142267., 814., 621.286, 5099., 
  48., 44.429, 13649.26, 78.096, 59.607, 489.204, 4.605, 4.263, 0.91, "", "", 
  "", "", "", "", "", "", 30286., 3.494993*^6, 335.314, 2.906, 20633., 1.98, 
  0.03, 33.2, "samples tested", 20616., 20616., "", 3985., 2699., 0.2, 0.2, 
  "", 259., 84.26, 1.0423056*^7, 83.479, 45.3, 20.396, 14.524, 24574.382, 
  1.5, 175.695, 4.55, 35.3, 52., "", 4.21, 82.24, 0.888}, 
 {"GRC", "Europe", "Greece", "2021-01-07", 142777., 510., 561., 5146., 47., 
  44., 13698.19, 48.93, 53.823, 493.713, 4.509, 4.221, 0.91, "", "", "", "", 
  "", "", "", "", 8697., 3.50369*^6, 336.148, 0.834, 17315., 1.661, 0.032, 
  30.9, "samples tested", 26445., 26445., "", 5829., 3444., 0.25, 0.25, "", 
  330., 84.26, 1.0423056*^7, 83.479, 45.3, 20.396, 14.524, 24574.382, 1.5, 
  175.695, 4.55, 35.3, 52., "", 4.21, 82.24, 0.888}, 
 {"GRC", "Europe", "Greece", "2021-01-08", 143494., 717., 578.143, 5195., 
  49., 44.857, 13766.98, 68.79, 55.468, 498.414, 4.701, 4.304, 0.93, "", "", 
  "", "", "", "", "", "", 36458., 3.540148*^6, 339.646, 3.498, 18432., 1.768, 
  0.031, 31.9, "samples tested", 35272., 35272., "", 8827., 4667., 0.34, 
  0.34, "", 448., 84.26, 1.0423056*^7, 83.479, 45.3, 20.396, 14.524, 
  24574.382, 1.5, 175.695, 4.55, 35.3, 52., "", 4.21, 82.24, 0.888}, 
 {"GRC", "Europe", "Greece", "2021-01-09", 144293., 799., 654.857, 5227., 
  32., 43.714, 13843.637, 76.657, 62.828, 501.484, 3.07, 4.194, 0.94, "", "", 
  "", "", "", "", "", "", 36683., 3.576831*^6, 343.165, 3.519, 22987., 2.205, 
  0.028, 35.1, "samples tested", 40427., 40427., "", 5155., 5325., 0.39, 
  0.39, "", 511., 84.26, 1.0423056*^7, 83.479, 45.3, 20.396, 14.524, 
  24574.382, 1.5, 175.695, 4.55, 35.3, 52., "", 4.21, 82.24, 0.888}, 
 {"GRC", "Europe", "Greece", "2021-01-10", 144738., 445., 662.714, 5263., 
  36., 43.714, 13886.33, 42.694, 63.582, 504.938, 3.454, 4.194, 0.94, "", "", 
  "", "", 104.05, 9.983, 8.483, 0.814, 19708., 3.596539*^6, 345.056, 1.891, 
  24587., 2.359, 0.027, 37.1, "samples tested", 44645., 44645., "", 4218., 
  5825., 0.43, 0.43, "", 559., 84.26, 1.0423056*^7, 83.479, 45.3, 20.396, 
  14.524, 24574.382, 1.5, 175.695, 4.55, 35.3, 52., "", 4.21, 82.24, 0.888}, 
 {"GRC", "Europe", "Greece", "2021-01-11", 145179., 441., 664.714, 5302., 
  39., 41.571, 13928.641, 42.31, 63.773, 508.68, 3.742, 3.988, 0.93, "", "", 
  "", "", "", "", "", "", 16670., 3.613209*^6, 346.655, 1.599, 25785., 2.474, 
  0.026, 38.8, "samples tested", 50045., 50045., "", 5400., 5674., 0.48, 
  0.48, "", 544., 80.56, 1.0423056*^7, 83.479, 45.3, 20.396, 14.524, 
  24574.382, 1.5, 175.695, 4.55, 35.3, 52., "", 4.21, 82.24, 0.888}, 
 {"GRC", "Europe", "Greece", "2021-01-12", 146020., 841., 652.429, 5329., 
  27., 39.714, 14009.327, 80.687, 62.595, 511.27, 2.59, 3.81, 0.93, "", "", 
  "", "", "", "", "", "", 41674., 3.654883*^6, 350.654, 3.998, 27168., 2.607, 
  0.024, 41.6, "samples tested", 56475., 56475., "", 6430., 5692., 0.54, 
  0.54, "", 546., 80.56, 1.0423056*^7, 83.479, 45.3, 20.396, 14.524, 
  24574.382, 1.5, 175.695, 4.55, 35.3, 52., "", 4.21, 82.24, 0.888}, 
 {"GRC", "Europe", "Greece", "2021-01-13", 146688., 668., 631.571, 5354., 
  25., 36.429, 14073.416, 64.089, 60.594, 513.669, 2.399, 3.495, 0.92, "", 
  "", "", "", "", "", "", "", 34980., 3.689863*^6, 354.01, 3.356, 27839., 
  2.671, 0.023, 44.1, "samples tested", 64932., 64932., "", 8457., 6331., 
  0.62, 0.62, "", 607., 80.56, 1.0423056*^7, 83.479, 45.3, 20.396, 14.524, 
  24574.382, 1.5, 175.695, 4.55, 35.3, 52., "", 4.21, 82.24, 0.888}, 
 {"GRC", "Europe", "Greece", "2021-01-14", 147283., 595., 643.714, 5387., 
  33., 34.429, 14130.501, 57.085, 61.759, 516.835, 3.166, 3.303, 0.92, "", 
  "", "", "", "", "", "", "", 35039., 3.724902*^6, 357.371, 3.362, 31602., 
  3.032, 0.02, 49.1, "samples tested", 70960., 70960., "", 6028., 6359., 
  0.68, 0.68, "", 610., 80.56, 1.0423056*^7, 83.479, 45.3, 20.396, 14.524, 
  24574.382, 1.5, 175.695, 4.55, 35.3, 52., "", 4.21, 82.24, 0.888}, 
 {"GRC", "Europe", "Greece", "2021-01-15", 147860., 577., 623.714, 5421., 
  34., 32.286, 14185.859, 55.358, 59.84, 520.097, 3.262, 3.098, 0.92, "", "", 
  "", "", "", "", "", "", 32528., 3.75743*^6, 360.492, 3.121, 31040., 2.978, 
  0.02, 49.8, "samples tested", 75412., 75412., "", 4452., 5734., 0.72, 0.72, 
  "", 550., 80.56, 1.0423056*^7, 83.479, 45.3, 20.396, 14.524, 24574.382, 
  1.5, 175.695, 4.55, 35.3, 52., "", 4.21, 82.24, 0.888}, 
 {"GRC", "Europe", "Greece", "2021-01-16", 148370., 510., 582.429, 5441., 
  20., 30.571, 14234.789, 48.93, 55.879, 522.016, 1.919, 2.933, 0.92, "", "", 
  "", "", "", "", "", "", 30313., 3.787743*^6, 363.4, 2.908, 30130., 2.891, 
  0.019, 51.7, "samples tested", 80391., 80389., 2., 4979., 5709., 0.77, 
  0.77, 0., 548., 80.56, 1.0423056*^7, 83.479, 45.3, 20.396, 14.524, 
  24574.382, 1.5, 175.695, 4.55, 35.3, 52., "", 4.21, 82.24, 0.888}, 
 {"GRC", "Europe", "Greece", "2021-01-17", 148607., 237., 552.714, 5469., 
  28., 29.429, 14257.527, 22.738, 53.028, 524.702, 2.686, 2.823, 0.93, "", 
  "", "", "", 102.105, 9.796, 8.51, 0.816, 10795., 3.798538*^6, 364.436, 
  1.036, 28857., 2.769, 0.019, 52.2, "samples tested", "", "", "", "", 5500., 
  "", "", "", 528., 80.56, 1.0423056*^7, 83.479, 45.3, 20.396, 14.524, 
  24574.382, 1.5, 175.695, 4.55, 35.3, 52., "", 4.21, 82.24, 0.888}, 
 {"GRC", "Europe", "Greece", "2021-01-18", 148925., 318., 535.143, 5488., 
  19., 26.571, 14288.036, 30.509, 51.342, 526.525, 1.823, 2.549, 0.94, "", 
  "", "", "", "", "", "", "", 8173., 3.806711*^6, 365.22, 0.784, 27643., 
  2.652, 0.019, 51.7, "samples tested", 85898., 85475., 423., "", 5122., 
  0.82, 0.82, 0., 491., 80.56, 1.0423056*^7, 83.479, 45.3, 20.396, 14.524, 
  24574.382, 1.5, 175.695, 4.55, 35.3, 52., "", 4.21, 82.24, 0.888}, 
 {"GRC", "Europe", "Greece", "2021-01-19", 149462., 537., 491.714, 5518., 
  30., 27., 14339.556, 51.52, 47.176, 529.403, 2.878, 2.59, 0.95, "", "", "", 
  "", "", "", "", "", 31599., 3.83831*^6, 368.252, 3.032, 26204., 2.514, 
  0.019, 53.3, "samples tested", 94454., 93382., 1072., 8556., 5426., 0.91, 
  0.9, 0.01, 521., 80.56, 1.0423056*^7, 83.479, 45.3, 20.396, 14.524, 
  24574.382, 1.5, 175.695, 4.55, 35.3, 52., "", 4.21, 82.24, 0.888}, 
 {"GRC", "Europe", "Greece", "2021-01-20", 149973., 511., 469.286, 5545., 
  27., 27.286, 14388.582, 49.026, 45.024, 531.994, 2.59, 2.618, 0.96, "", "", 
  "", "", "", "", "", "", 30429., 3.868739*^6, 371.171, 2.919, 25554., 2.452, 
  0.018, 54.5, "samples tested", 109831., 108167., 1664., 15377., 6414., 
  1.05, 1.04, 0.02, 615., 80.56, 1.0423056*^7, 83.479, 45.3, 20.396, 14.524, 
  24574.382, 1.5, 175.695, 4.55, 35.3, 52., "", 4.21, 82.24, 0.888}, 
 {"GRC", "Europe", "Greece", "2021-01-21", 150479., 506., 456.571, 5570., 
  25., 26.143, 14437.129, 48.546, 43.804, 534.392, 2.399, 2.508, 0.99, "", 
  "", "", "", "", "", "", "", 29455., 3.898194*^6, 373.997, 2.826, 24756., 
  2.375, 0.018, 54.2, "samples tested", 125928., 123667., 2261., 16097., 
  7853., 1.21, 1.19, 0.02, 753., 80.56, 1.0423056*^7, 83.479, 45.3, 20.396, 
  14.524, 24574.382, 1.5, 175.695, 4.55, 35.3, 52., "", 4.21, 82.24, 0.888}, 
 {"GRC", "Europe", "Greece", "2021-01-22", 151041., 562., 454.429, 5598., 
  28., 25.286, 14491.048, 53.919, 43.598, 537.079, 2.686, 2.426, 1.02, "", 
  "", "", "", "", "", "", "", 32437., 3.930631*^6, 377.109, 3.112, 24743., 
  2.374, 0.018, 54.4, "samples tested", 143877., 141298., 2579., 17949., 
  9781., 1.38, 1.36, 0.02, 938., 80.56, 1.0423056*^7, 83.479, 45.3, 20.396, 
  14.524, 24574.382, 1.5, 175.695, 4.55, 35.3, 52., "", 4.21, 82.24, 0.888}, 
 {"GRC", "Europe", "Greece", "2021-01-23", 151646., 605., 468., 5622., 24., 
  25.857, 14549.092, 58.044, 44.9, 539.381, 2.303, 2.481, 1.05, "", "", "", 
  "", "", "", "", "", 30996., 3.961627*^6, 380.083, 2.974, 24841., 2.383, 
  0.019, 53.1, "samples tested", 160101., 156966., 3135., 16224., 11387., 
  1.54, 1.51, 0.03, 1092., 80.56, 1.0423056*^7, 83.479, 45.3, 20.396, 14.524, 
  24574.382, 1.5, 175.695, 4.55, 35.3, 52., "", 4.21, 82.24, 0.888}, 
 {"GRC", "Europe", "Greece", "2021-01-24", 151980., 334., 481.857, 5646., 
  24., 25.286, 14581.136, 32.044, 46.23, 541.684, 2.303, 2.426, 1.07, "", "", 
  "", "", 86.546, 8.303, 6.568, 0.63, 11873., 3.9735*^6, 381.222, 1.139, 
  24995., 2.398, 0.019, 51.9, "samples tested", "", "", "", "", 12412., "", 
  "", "", 1191., 80.56, 1.0423056*^7, 83.479, 45.3, 20.396, 14.524, 
  24574.382, 1.5, 175.695, 4.55, 35.3, 52., "", 4.21, 82.24, 0.888}, 
 {"GRC", "Europe", "Greece", "2021-01-25", 152412., 432., 498.143, 5671., 
  25., 26.143, 14622.583, 41.447, 47.792, 544.082, 2.399, 2.508, 1.1, "", "", 
  "", "", "", "", "", "", 9394., 3.982894*^6, 382.123, 0.901, 25169., 2.415, 
  0.02, 50.5, "samples tested", 179951., 171890., 8061., "", 13436., 1.73, 
  1.65, 0.08, 1289., 80.56, 1.0423056*^7, 83.479, 45.3, 20.396, 14.524, 
  24574.382, 1.5, 175.695, 4.55, 35.3, 52., "", 4.21, 82.24, 0.888}, 
 {"GRC", "Europe", "Greece", "2021-01-26", 153226., 814., 537.714, 5692., 
  21., 24.857, 14700.679, 78.096, 51.589, 546.097, 2.015, 2.385, 1.12, "", 
  "", "", "", "", "", "", "", 36240., 4.019134*^6, 385.6, 3.477, 25832., 
  2.478, 0.021, 48., "samples tested", 197755., 184610., 13145., 17804., 
  14757., 1.9, 1.77, 0.13, 1416., 80.56, 1.0423056*^7, 83.479, 45.3, 20.396, 
  14.524, 24574.382, 1.5, 175.695, 4.55, 35.3, 52., "", 4.21, 82.24, 0.888}, 
 {"GRC", "Europe", "Greece", "2021-01-27", 154083., 857., 587.143, 5724., 
  32., 25.571, 14782.901, 82.222, 56.331, 549.167, 3.07, 2.453, 1.14, "", "", 
  "", "", "", "", "", "", 37695., 4.056829*^6, 389.217, 3.617, 26870., 2.578, 
  0.022, 45.8, "samples tested", 216040., 198161., 17879., 18285., 15173., 
  2.07, 1.9, 0.17, 1456., 80.56, 1.0423056*^7, 83.479, 45.3, 20.396, 14.524, 
  24574.382, 1.5, 175.695, 4.55, 35.3, 52., "", 4.21, 82.24, 0.888}, 
 {"GRC", "Europe", "Greece", "2021-01-28", 154796., 713., 616.714, 5742., 
  18., 24.571, 14851.307, 68.406, 59.168, 550.894, 1.727, 2.357, 1.16, "", 
  "", "", "", "", "", "", "", 34044., 4.090873*^6, 392.483, 3.266, 27526., 
  2.641, 0.022, 44.6, "samples tested", 234285., 210488., 23797., 18245., 
  15480., 2.25, 2.02, 0.23, 1485., 80.56, 1.0423056*^7, 83.479, 45.3, 20.396, 
  14.524, 24574.382, 1.5, 175.695, 4.55, 35.3, 52., "", 4.21, 82.24, 0.888}, 
 {"GRC", "Europe", "Greece", "2021-01-29", 155678., 882., 662.429, 5764., 
  22., 23.714, 14935.927, 84.62, 63.554, 553.005, 2.111, 2.275, 1.18, "", "", 
  "", "", "", "", "", "", 45381., 4.136254*^6, 396.837, 4.354, 29375., 2.818, 
  0.023, 44.3, "samples tested", 253363., 220621., 32742., 19078., 15641., 
  2.43, 2.12, 0.31, 1501., 80.56, 1.0423056*^7, 83.479, 45.3, 20.396, 14.524, 
  24574.382, 1.5, 175.695, 4.55, 35.3, 52., "", 4.21, 82.24, 0.888}, 
 {"GRC", "Europe", "Greece", "2021-01-30", 156473., 795., 689.571, 5779., 
  15., 22.429, 15012.2, 76.273, 66.158, 554.444, 1.439, 2.152, 1.19, "", "", 
  "", "", "", "", "", "", 31904., 4.168158*^6, 399.898, 3.061, 29504., 2.831, 
  0.023, 42.8, "samples tested", 271287., 232399., 38888., 17924., 15884., 
  2.6, 2.23, 0.37, 1524., 80.56, 1.0423056*^7, 83.479, 45.3, 20.396, 14.524, 
  24574.382, 1.5, 175.695, 4.55, 35.3, 52., "", 4.21, 82.24, 0.888}, 
 {"GRC", "Europe", "Greece", "2021-01-31", 156957., 484., 711., 5796., 17., 
  21.429, 15058.635, 46.436, 68.214, 556.075, 1.631, 2.056, 1.2, "", "", "", 
  "", 65.153, 6.251, 8.446, 0.81, 13157., 4.181315*^6, 401.16, 1.262, 29688., 
  2.848, 0.024, 41.8, "samples tested", "", "", "", "", 16075., "", "", "", 
  1542., 80.56, 1.0423056*^7, 83.479, 45.3, 20.396, 14.524, 24574.382, 1.5, 
  175.695, 4.55, 35.3, 52., "", 4.21, 82.24, 0.888}, 
 {"GRC", "Europe", "Greece", "2021-02-01", 157495., 538., 726.143, 5829., 
  33., 22.571, 15110.252, 51.616, 69.667, 559.241, 3.166, 2.166, 1.21, "", 
  "", "", "", "", "", "", "", 11351., 4.192666*^6, 402.249, 1.089, 29967., 
  2.875, 0.024, 41.3, "samples tested", 293817., 247251., 46566., "", 16267., 
  2.82, 2.37, 0.45, 1561., 81.48, 1.0423056*^7, 83.479, 45.3, 20.396, 14.524, 
  24574.382, 1.5, 175.695, 4.55, 35.3, 52., "", 4.21, 82.24, 0.888}, 
 {"GRC", "Europe", "Greece", "2021-02-02", 158716., 1221., 784.286, 5851., 
  22., 22.714, 15227.396, 117.144, 75.245, 561.352, 2.111, 2.179, 1.22, "", 
  "", "", "", "", "", "", "", 37591., 4.230257*^6, 405.856, 3.607, 30160., 
  2.894, 0.026, 38.5, "samples tested", 315628., 261543., 54085., 21811., 
  16839., 3.03, 2.51, 0.52, 1616., 81.48, 1.0423056*^7, 83.479, 45.3, 20.396, 
  14.524, 24574.382, 1.5, 175.695, 4.55, 35.3, 52., "", 4.21, 82.24, 0.888}, 
 {"GRC", "Europe", "Greece", "2021-02-03", 159866., 1150., 826.143, 5878., 
  27., 22., 15337.728, 110.332, 79.261, 563.942, 2.59, 2.111, 1.23, "", "", 
  "", "", "", "", "", "", 38696., 4.268953*^6, 409.568, 3.713, 30303., 2.907, 
  0.027, 36.7, "samples tested", 338122., 276103., 62019., 22494., 17440., 
  3.24, 2.65, 0.6, 1673., 81.48, 1.0423056*^7, 83.479, 45.3, 20.396, 14.524, 
  24574.382, 1.5, 175.695, 4.55, 35.3, 52., "", 4.21, 82.24, 0.888}, 
 {"GRC", "Europe", "Greece", "2021-02-04", 160935., 1069., 877., 5903., 25., 
  23., 15440.289, 102.561, 84.14, 566.341, 2.399, 2.207, 1.23, "", "", "", 
  "", "", "", "", "", 44396., 4.313349*^6, 413.828, 4.259, 31782., 3.049, 
  0.028, 36.2, "samples tested", 359723., 291259., 68464., 21601., 17920., 
  3.45, 2.79, 0.66, 1719., 81.48, 1.0423056*^7, 83.479, 45.3, 20.396, 14.524, 
  24574.382, 1.5, 175.695, 4.55, 35.3, 52., "", 4.21, 82.24, 0.888}, 
 {"GRC", "Europe", "Greece", "2021-02-05", 162107., 1172., 918.429, 5922., 
  19., 22.571, 15552.732, 112.443, 88.115, 568.164, 1.823, 2.166, 1.23, "", 
  "", "", "", "", "", "", "", 45888., 4.359237*^6, 418.23, 4.403, 31855., 
  3.056, 0.029, 34.7, "samples tested", 380136., 306441., 73695., 20413., 
  18110., 3.65, 2.94, 0.71, 1737., 81.48, 1.0423056*^7, 83.479, 45.3, 20.396, 
  14.524, 24574.382, 1.5, 175.695, 4.55, 35.3, 52., "", 4.21, 82.24, 0.888}, 
 {"GRC", "Europe", "Greece", "2021-02-06", 163213., 1106., 962.857, 5951., 
  29., 24.571, 15658.843, 106.111, 92.378, 570.946, 2.782, 2.357, 1.22, "", 
  "", "", "", "", "", "", "", 46057., 4.405294*^6, 422.649, 4.419, 33877., 
  3.25, 0.028, 35.2, "samples tested", 397857., 318097., 79760., 17721., 
  18081., 3.82, 3.05, 0.77, 1735., 81.48, 1.0423056*^7, 83.479, 45.3, 20.396, 
  14.524, 24574.382, 1.5, 175.695, 4.55, 35.3, 52., "", 4.21, 82.24, 0.888}, 
 {"GRC", "Europe", "Greece", "2021-02-07", 163946., 733., 998.429, 5972., 
  21., 25.143, 15729.168, 70.325, 95.79, 572.961, 2.015, 2.412, 1.22, "", "", 
  "", "", 107.94, 10.356, 11.105, 1.065, 21997., 4.427291*^6, 424.759, 2.11, 
  35139., 3.371, 0.028, 35.2, "samples tested", "", "", "", "", 17880., "", 
  "", "", 1715., 81.48, 1.0423056*^7, 83.479, 45.3, 20.396, 14.524, 
  24574.382, 1.5, 175.695, 4.55, 35.3, 52., "", 4.21, 82.24, 0.888}, 
 {"GRC", "Europe", "Greece", "2021-02-08", 164575., 629., 1011.429, 5997., 
  25., 24., 15789.515, 60.347, 97.038, 575.359, 2.399, 2.303, 1.21, "", "", 
  "", "", "", "", "", "", 18152., 4.445443*^6, 426.501, 1.742, 36111., 3.465, 
  0.028, 35.7, "samples tested", 417565., 332812., 84753., "", 17678., 4.01, 
  3.19, 0.81, 1696., 81.48, 1.0423056*^7, 83.479, 45.3, 20.396, 14.524, 
  24574.382, 1.5, 175.695, 4.55, 35.3, 52., "", 4.21, 82.24, 0.888}, 
 {"GRC", "Europe", "Greece", "2021-02-09", 166067., 1492., 1050.143, 6017., 
  20., 23.714, 15932.659, 143.144, 100.752, 577.278, 1.919, 2.275, 1.2, "", 
  "", "", "", "", "", "", "", 53015., 4.498458*^6, 431.587, 5.086, 38314., 
  3.676, 0.027, 36.5, "samples tested", 437872., 345290., 92582., 20307., 
  17463., 4.2, 3.31, 0.89, 1675., 81.48, 1.0423056*^7, 83.479, 45.3, 20.396, 
  14.524, 24574.382, 1.5, 175.695, 4.55, 35.3, 52., "", 4.21, 82.24, 0.888}, 
 {"GRC", "Europe", "Greece", "2021-02-10", 167549., 1482., 1097.571, 6034., 
  17., 22.286, 16074.844, 142.185, 105.302, 578.909, 1.631, 2.138, 1.2, "", 
  "", "", "", "", "", "", "", 51407., 4.549865*^6, 436.519, 4.932, 40130., 
  3.85, 0.027, 36.6, "samples tested", 459535., 353412., 106123., 21663., 
  17345., 4.41, 3.39, 1.02, 1664., 81.48, 1.0423056*^7, 83.479, 45.3, 20.396, 
  14.524, 24574.382, 1.5, 175.695, 4.55, 35.3, 52., "", 4.21, 82.24, 0.888}, 
 {"GRC", "Europe", "Greece", "2021-02-11", 168872., 1323., 1133.857, 6056., 
  22., 21.857, 16201.774, 126.93, 108.784, 581.02, 2.111, 2.097, 1.18, "", 
  "", "", "", "", "", "", "", 50879., 4.600744*^6, 441.401, 4.881, 41056., 
  3.939, 0.028, 36.2, "samples tested", 482416., 360800., 121616., 22881., 
  17528., 4.63, 3.46, 1.17, 1682., 81.48, 1.0423056*^7, 83.479, 45.3, 20.396, 
  14.524, 24574.382, 1.5, 175.695, 4.55, 35.3, 52., "", 4.21, 82.24, 0.888}, 
 {"GRC", "Europe", "Greece", "2021-02-12", 170244., 1372., 1162.429, 6077., 
  21., 22.143, 16333.405, 131.631, 111.525, 583.034, 2.015, 2.124, 1.17, "", 
  "", "", "", "", "", "", "", 47662., 4.648406*^6, 445.973, 4.573, 41310., 
  3.963, 0.028, 35.5, "samples tested", 506038., 366749., 139289., 23622., 
  17986., 4.85, 3.52, 1.34, 1726., 81.48, 1.0423056*^7, 83.479, 45.3, 20.396, 
  14.524, 24574.382, 1.5, 175.695, 4.55, 35.3, 52., "", 4.21, 82.24, 0.888}, 
 {"GRC", "Europe", "Greece", "2021-02-13", 171466., 1222., 1179., 6103., 26., 
  21.714, 16450.646, 117.24, 113.115, 585.529, 2.494, 2.083, 1.16, "", "", 
  "", "", "", "", "", "", 45833., 4.694239*^6, 450.371, 4.397, 41278., 3.96, 
  0.029, 35., "samples tested", 526369., 371462., 154907., 20331., 18359., 
  5.05, 3.56, 1.49, 1761., 81.48, 1.0423056*^7, 83.479, 45.3, 20.396, 14.524, 
  24574.382, 1.5, 175.695, 4.55, 35.3, 52., "", 4.21, 82.24, 0.888}, 
 {"GRC", "Europe", "Greece", "2021-02-14", 172128., 662., 1168.857, 6126., 
  23., 22., 16514.159, 63.513, 112.142, 587.735, 2.207, 2.111, 1.15, "", "", 
  "", "", 151.699, 14.554, 13.064, 1.253, 19694., 4.713933*^6, 452.26, 1.889, 
  40949., 3.929, 0.029, 35., "samples tested", "", "", "", "", 18978., "", 
  "", "", 1821., 81.48, 1.0423056*^7, 83.479, 45.3, 20.396, 14.524, 
  24574.382, 1.5, 175.695, 4.55, 35.3, 52., "", 4.21, 82.24, 0.888}, 
 {"GRC", "Europe", "Greece", "2021-02-15", 172824., 696., 1178.429, 6152., 
  26., 22.143, 16580.934, 66.775, 113.06, 590.23, 2.494, 2.124, 1.14, "", "", 
  "", "", "", "", "", "", 13304., 4.727237*^6, 453.537, 1.276, 40256., 3.862, 
  0.029, 34.2, "samples tested", 554745., 386049., 168696., "", 19597., 5.32, 
  3.7, 1.62, 1880., 81.48, 1.0423056*^7, 83.479, 45.3, 20.396, 14.524, 
  24574.382, 1.5, 175.695, 4.55, 35.3, 52., "", 4.21, 82.24, 0.888}, 
 {"GRC", "Europe", "Greece", "2021-02-16", 173905., 1081., 1119.714, 6181., 
  29., 23.429, 16684.646, 103.712, 107.427, 593.012, 2.782, 2.248, 1.13, "", 
  "", "", "", "", "", "", "", 40446., 4.767683*^6, 457.417, 3.88, 38461., 
  3.69, 0.029, 34.3, "samples tested", 575766., 397840., 177926., 21021., 
  19699., 5.52, 3.82, 1.71, 1890., 78.7, 1.0423056*^7, 83.479, 45.3, 20.396, 
  14.524, 24574.382, 1.5, 175.695, 4.55, 35.3, 52., "", 4.21, 82.24, 0.888}, 
 {"GRC", "Europe", "Greece", "2021-02-17", 174659., 754., 1015.714, 6194., 
  13., 22.857, 16756.986, 72.34, 97.449, 594.259, 1.247, 2.193, 1.13, "", "", 
  "", "", "", "", "", "", 25724., 4.793407*^6, 459.885, 2.468, 34792., 3.338, 
  0.029, 34.3, "samples tested", 603667., 412970., 190697., 27901., 20590., 
  5.79, 3.96, 1.83, 1975., 78.7, 1.0423056*^7, 83.479, 45.3, 20.396, 14.524, 
  24574.382, 1.5, 175.695, 4.55, 35.3, 52., "", 4.21, 82.24, 0.888}, 
 {"GRC", "Europe", "Greece", "2021-02-18", 176059., 1400., 1026.714, 6221., 
  27., 23.571, 16891.303, 134.318, 98.504, 596.85, 2.59, 2.261, 1.16, "", "", 
  "", "", "", "", "", "", 37009., 4.830416*^6, 463.436, 3.551, 32810., 3.148, 
  0.031, 32., "samples tested", 634037., 430124., 203913., 30370., 21660., 
  6.08, 4.13, 1.96, 2078., 78.7, 1.0423056*^7, 83.479, 45.3, 20.396, 14.524, 
  24574.382, 1.5, 175.695, 4.55, 35.3, 52., "", 4.21, 82.24, 0.888}, 
 {"GRC", "Europe", "Greece", "2021-02-19", 177494., 1435., 1035.714, 6249., 
  28., 24.571, 17028.979, 137.676, 99.368, 599.536, 2.686, 2.357, 1.17, "", 
  "", "", "", "", "", "", "", 45653., 4.876069*^6, 467.816, 4.38, 32523., 
  3.12, 0.032, 31.4, "samples tested", 664347., 449073., 215274., 30310., 
  22616., 6.37, 4.31, 2.07, 2170., 78.7, 1.0423056*^7, 83.479, 45.3, 20.396, 
  14.524, 24574.382, 1.5, 175.695, 4.55, 35.3, 52., "", 4.21, 82.24, 0.888}, 
 {"GRC", "Europe", "Greece", "2021-02-20", 178918., 1424., 1064.571, 6272., 
  23., 24.143, 17165.599, 136.62, 102.136, 601.743, 2.207, 2.316, 1.19, "", 
  "", "", "", "", "", "", "", 43310., 4.919379*^6, 471.971, 4.155, 32163., 
  3.086, 0.033, 30.2, "samples tested", 693436., 465842., 227594., 29089., 
  23867., 6.65, 4.47, 2.18, 2290., 80.56, 1.0423056*^7, 83.479, 45.3, 20.396, 
  14.524, 24574.382, 1.5, 175.695, 4.55, 35.3, 52., "", 4.21, 82.24, 0.888}, 
 {"GRC", "Europe", "Greece", "2021-02-21", 179802., 884., 1096.286, 6297., 
  25., 24.429, 17250.411, 84.812, 105.179, 604.141, 2.399, 2.344, 1.2, "", 
  "", "", "", 139.058, 13.341, 13.863, 1.33, 23139., 4.942518*^6, 474.191, 
  2.22, 32655., 3.133, 0.034, 29.8, "samples tested", 697245., 467656., 
  229589., 3809., 22384., 6.69, 4.49, 2.2, 2148., 80.56, 1.0423056*^7, 
  83.479, 45.3, 20.396, 14.524, 24574.382, 1.5, 175.695, 4.55, 35.3, 52., "", 
  4.21, 82.24, 0.888}, {"GRC", "Europe", "Greece", "2021-02-22", 180672., 
  870., 1121.143, 6321., 24., 24.143, 17333.88, 83.469, 107.564, 606.444, 
  2.303, 2.316, 1.21, "", "", "", "", "", "", "", "", 15610., 4.958128*^6, 
  475.689, 1.498, 32984., 3.165, 0.034, 29.4, "samples tested", 730410., 
  486820., 243590., 33165., 25095., 7.01, 4.67, 2.34, 2408., 80.56, 
  1.0423056*^7, 83.479, 45.3, 20.396, 14.524, 24574.382, 1.5, 175.695, 4.55, 
  35.3, 52., "", 4.21, 82.24, 0.888}, {"GRC", "Europe", "Greece", 
  "2021-02-23", 182783., 2111., 1268.286, 6343., 22., 23.143, 17536.412, 
  202.532, 121.681, 608.555, 2.111, 2.22, 1.22, "", "", "", "", "", "", "", 
  "", 100543., 5.058671*^6, 485.335, 9.646, 41570., 3.988, 0.031, 32.8, 
  "samples tested", 762624., 505148., 257476., 32214., 26694., 7.32, 4.85, 
  2.47, 2561., 80.56, 1.0423056*^7, 83.479, 45.3, 20.396, 14.524, 24574.382, 
  1.5, 175.695, 4.55, 35.3, 52., "", 4.21, 82.24, 0.888}, 
 {"GRC", "Europe", "Greece", "2021-02-24", 184686., 1903., 1432.429, 6371., 
  28., 25.286, 17718.988, 182.576, 137.429, 611.241, 2.686, 2.426, 1.22, "", 
  "", "", "", "", "", "", "", 4215., 5.062886*^6, 485.739, 0.404, 38497., 
  3.693, 0.037, 26.9, "samples tested", 794347., 522510., 271837., 31723., 
  27240., 7.62, 5.01, 2.61, 2613., 80.56, 1.0423056*^7, 83.479, 45.3, 20.396, 
  14.524, 24574.382, 1.5, 175.695, 4.55, 35.3, 52., "", 4.21, 82.24, 0.888}, 
 {"GRC", "Europe", "Greece", "2021-02-25", 186469., 1783., 1487.143, 6410., 
  39., 27., 17890.051, 171.063, 142.678, 614.983, 3.742, 2.59, 1.22, "", "", 
  "", "", "", "", "", "", 50247., 5.113133*^6, 490.56, 4.821, 40388., 3.875, 
  0.037, 27.2, "samples tested", 826370., 540039., 286331., 32023., 27476., 
  7.93, 5.18, 2.75, 2636., 80.56, 1.0423056*^7, 83.479, 45.3, 20.396, 14.524, 
  24574.382, 1.5, 175.695, 4.55, 35.3, 52., "", 4.21, 82.24, 0.888}, 
 {"GRC", "Europe", "Greece", "2021-02-26", 188201., 1732., 1529.571, 6439., 
  29., 27.143, 18056.221, 166.17, 146.749, 617.765, 2.782, 2.604, 1.22, "", 
  "", "", "", "", "", "", "", 50334., 5.163467*^6, 495.389, 4.829, 41057., 
  3.939, 0.037, 26.8, "samples tested", 857306., 556380., 300926., 30936., 
  27566., 8.23, 5.34, 2.89, 2645., 80.56, 1.0423056*^7, 83.479, 45.3, 20.396, 
  14.524, 24574.382, 1.5, 175.695, 4.55, 35.3, 52., "", 4.21, 82.24, 0.888}, 
 {"GRC", "Europe", "Greece", "2021-02-27", 189831., 1630., 1559., 6468., 29., 
  28., 18212.605, 156.384, 149.572, 620.547, 2.782, 2.686, 1.22, "", "", "", 
  "", "", "", "", "", 46065., 5.209532*^6, 499.809, 4.42, 41450., 3.977, 
  0.038, 26.6, "samples tested", 885821., 572174., 313647., 28515., 27484., 
  8.5, 5.49, 3.01, 2637., 80.56, 1.0423056*^7, 83.479, 45.3, 20.396, 14.524, 
  24574.382, 1.5, 175.695, 4.55, 35.3, 52., "", 4.21, 82.24, 0.888}, 
 {"GRC", "Europe", "Greece", "2021-02-28", 191100., 1269., 1614., 6504., 36., 
  29.571, 18334.354, 121.749, 154.849, 624.001, 3.454, 2.837, 1.22, "", "", 
  "", "", 194.486, 18.659, 18.136, 1.74, 26330., 5.235862*^6, 502.335, 2.526, 
  41906., 4.021, 0.039, 26., "samples tested", "", "", "", "", 29466., "", 
  "", "", 2827., 88.89, 1.0423056*^7, 83.479, 45.3, 20.396, 14.524, 
  24574.382, 1.5, 175.695, 4.55, 35.3, 52., "", 4.21, 82.24, 0.888}, 
 {"GRC", "Europe", "Greece", "2021-03-01", 192270., 1170., 1656.857, 6534., 
  30., 30.429, 18446.605, 112.251, 158.961, 626.879, 2.878, 2.919, 1.22, "", 
  "", "", "", "", "", "", "", 17936., 5.253798*^6, 504.055, 1.721, 42239., 
  4.052, 0.039, 25.5, "samples tested", 921189., 594053., 327136., "", 
  27254., 8.84, 5.7, 3.14, 2615., 88.89, 1.0423056*^7, 83.479, 45.3, 20.396, 
  14.524, 24574.382, 1.5, 175.695, 4.55, 35.3, 52., "", 4.21, 82.24, 0.888}, 
 {"GRC", "Europe", "Greece", "2021-03-02", 194582., 2312., 1685.571, 6557., 
  23., 30.571, 18668.421, 221.816, 161.716, 629.086, 2.207, 2.933, 1.22, "", 
  "", "", "", "", "", "", "", 61255., 5.315053*^6, 509.932, 5.877, 36626., 
  3.514, 0.046, 21.7, "samples tested", 957139., 617737., 339402., 35950., 
  27788., 9.18, 5.93, 3.26, 2666., 88.89, 1.0423056*^7, 83.479, 45.3, 20.396, 
  14.524, 24574.382, 1.5, 175.695, 4.55, 35.3, 52., "", 4.21, 82.24, 0.888}, 
 {"GRC", "Europe", "Greece", "2021-03-03", 197279., 2697., 1799., 6597., 40., 
  32.286, 18927.175, 258.753, 172.598, 632.924, 3.838, 3.098, 1.22, "", "", 
  "", "", "", "", "", "", 54553., 5.369606*^6, 515.166, 5.234, 43817., 4.204, 
  0.041, 24.4, "samples tested", 991409., 643218., 348191., 34270., 28152., 
  9.51, 6.17, 3.34, 2701., 88.89, 1.0423056*^7, 83.479, 45.3, 20.396, 14.524, 
  24574.382, 1.5, 175.695, 4.55, 35.3, 52., "", 4.21, 82.24, 0.888}, 
 {"GRC", "Europe", "Greece", "2021-03-04", 199496., 2217., 1861., 6632., 35., 
  31.714, 19139.876, 212.702, 178.546, 636.282, 3.358, 3.043, 1.21, "", "", 
  "", "", "", "", "", "", 55702., 5.425308*^6, 520.51, 5.344, 44596., 4.279, 
  0.042, 24., "samples tested", 1.024711*^6, 669152., 355559., 33302., 
  28334., 9.83, 6.42, 3.41, 2718., 88.89, 1.0423056*^7, 83.479, 45.3, 20.396, 
  14.524, 24574.382, 1.5, 175.695, 4.55, 35.3, 52., "", 4.21, 82.24, 0.888}, 
 {"GRC", "Europe", "Greece", "2021-03-05", 201677., 2181., 1925.143, 6664., 
  32., 32.143, 19349.124, 209.248, 184.7, 639.352, 3.07, 3.084, 1.2, "", "", 
  "", "", "", "", "", "", 56061., 5.481369*^6, 525.889, 5.379, 45415., 4.357, 
  0.042, 23.6, "samples tested", 1.059304*^6, 697876., 361427., 34593., 
  28857., 10.16, 6.7, 3.47, 2769., 88.89, 1.0423056*^7, 83.479, 45.3, 20.396, 
  14.524, 24574.382, 1.5, 175.695, 4.55, 35.3, 52., "", 4.21, 82.24, 0.888}, 
 {"GRC", "Europe", "Greece", "2021-03-06", 203978., 2301., 2021., 6705., 41., 
  33.857, 19569.884, 220.761, 193.897, 643.285, 3.934, 3.248, 1.19, "", "", 
  "", "", "", "", "", "", 53109., 5.534478*^6, 530.984, 5.095, 46421., 4.454, 
  0.044, 23., "samples tested", 1.091749*^6, 725388., 366360., 32445., 
  29418., 10.47, 6.96, 3.51, 2822., 88.89, 1.0423056*^7, 83.479, 45.3, 
  20.396, 14.524, 24574.382, 1.5, 175.695, 4.55, 35.3, 52., "", 4.21, 82.24, 
  0.888}, {"GRC", "Europe", "Greece", "2021-03-07", 205120., 1142., 2002.857, 
  6758., 53., 36.286, 19679.449, 109.565, 192.156, 648.37, 5.085, 3.481, 
  1.18, "", "", "", "", 213.935, 20.525, 23.334, 2.239, 24498., 5.558976*^6, 
  533.335, 2.35, 46159., 4.429, 0.043, 23., "samples tested", "", "", "", "", 
  29343., "", "", "", 2815., 88.89, 1.0423056*^7, 83.479, 45.3, 20.396, 
  14.524, 24574.382, 1.5, 175.695, 4.55, 35.3, 52., "", 4.21, 82.24, 0.888}, 
 {"GRC", "Europe", "Greece", "2021-03-08", 206281., 1161., 2001.571, 6797., 
  39., 37.571, 19790.837, 111.388, 192.033, 652.112, 3.742, 3.605, 1.17, "", 
  "", "", "", "", "", "", "", 19025., 5.578001*^6, 535.16, 1.825, 46315., 
  4.444, 0.043, 23.1, "samples tested", 1.12606*^6, 753636., 372423., "", 
  29267., 10.8, 7.23, 3.57, 2808., 88.89, 1.0423056*^7, 83.479, 45.3, 20.396, 
  14.524, 24574.382, 1.5, 175.695, 4.55, 35.3, 52., "", 4.21, 82.24, 0.888}, 
 {"GRC", "Europe", "Greece", "2021-03-09", 209462., 3181., 2125.714, 6843., 
  46., 40.857, 20096.026, 305.189, 203.943, 656.525, 4.413, 3.92, 1.17, "", 
  "", "", "", "", "", "", "", 60038., 5.638039*^6, 540.92, 5.76, 46141., 
  4.427, 0.046, 21.7, "samples tested", 1.158386*^6, 780536., 377848., 
  32326., 28750., 11.11, 7.49, 3.63, 2758., 88.89, 1.0423056*^7, 83.479, 
  45.3, 20.396, 14.524, 24574.382, 1.5, 175.695, 4.55, 35.3, 52., "", 4.21, 
  82.24, 0.888}, {"GRC", "Europe", "Greece", "2021-03-10", 212091., 2629., 
  2116., 6886., 43., 41.286, 20348.255, 252.229, 203.011, 660.651, 4.125, 
  3.961, 1.16, "", "", "", "", "", "", "", "", 51782., 5.689821*^6, 545.888, 
  4.968, 45745., 4.389, 0.046, 21.6, "samples tested", 1.190723*^6, 807280., 
  383441., 32337., 28473., 11.42, 7.75, 3.68, 2732., 88.89, 1.0423056*^7, 
  83.479, 45.3, 20.396, 14.524, 24574.382, 1.5, 175.695, 4.55, 35.3, 52., "", 
  4.21, 82.24, 0.888}, {"GRC", "Europe", "Greece", "2021-03-11", 214661., 
  2570., 2166.429, 6937., 51., 43.571, 20594.824, 246.569, 207.85, 665.544, 
  4.893, 4.18, 1.15, "", "", "", "", "", "", "", "", 50078., 5.739899*^6, 
  550.693, 4.805, 44942., 4.312, 0.048, 20.7, "samples tested", 1.222393*^6, 
  831761., 390629., 31670., 28240., 11.73, 7.98, 3.75, 2709., 88.89, 
  1.0423056*^7, 83.479, 45.3, 20.396, 14.524, 24574.382, 1.5, 175.695, 4.55, 
  35.3, 52., "", 4.21, 82.24, 0.888}, {"GRC", "Europe", "Greece", 
  "2021-03-12", 217018., 2357., 2191.571, 6986., 49., 46., 20820.957, 
  226.133, 210.262, 670.245, 4.701, 4.413, 1.14, "", "", "", "", "", "", "", 
  "", 47557., 5.787456*^6, 555.255, 4.563, 43727., 4.195, 0.05, 20., 
  "samples tested", 1.254087*^6, 855151., 398933., 31694., 27826., 12.03, 
  8.2, 3.83, 2670., 88.89, 1.0423056*^7, 83.479, 45.3, 20.396, 14.524, 
  24574.382, 1.5, 175.695, 4.55, 35.3, 52., "", 4.21, 82.24, 0.888}, 
 {"GRC", "Europe", "Greece", "2021-03-13", 219521., 2503., 2220.429, 7038., 
  52., 47.571, 21061.098, 240.141, 213.03, 675.234, 4.989, 4.564, 1.13, "", 
  "", "", "", "", "", "", "", 50339., 5.837795*^6, 560.085, 4.83, 43331., 
  4.157, 0.051, 19.5, "samples tested", 1.283472*^6, 877402., 406067., 
  29385., 27389., 12.31, 8.42, 3.9, 2628., 88.89, 1.0423056*^7, 83.479, 45.3, 
  20.396, 14.524, 24574.382, 1.5, 175.695, 4.55, 35.3, 52., "", 4.21, 82.24, 
  0.888}, {"GRC", "Europe", "Greece", "2021-03-14", 221147., 1626., 2289.571, 
  7091., 53., 47.571, 21217.098, 156., 219.664, 680.319, 5.085, 4.564, 1.12, 
  "", "", "", "", 299.508, 28.735, 28.75, 2.758, 18823., 5.856618*^6, 
  561.891, 1.806, 42520., 4.079, 0.054, 18.6, "samples tested", "", "", "", 
  "", 25079., "", "", "", 2406., 88.89, 1.0423056*^7, 83.479, 45.3, 20.396, 
  14.524, 24574.382, 1.5, 175.695, 4.55, 35.3, 52., "", 4.21, 82.24, 0.888}, 
 {"GRC", "Europe", "Greece", "2021-03-15", 222281., 1134., 2285.714, 7137., 
  46., 48.571, 21325.895, 108.797, 219.294, 684.732, 4.413, 4.66, 1.11, "", 
  "", "", "", "", "", "", "", 11714., 5.868332*^6, 563.015, 1.124, 41476., 
  3.979, 0.055, 18.1, "samples tested", 1.285437*^6, 877644., 407790., "", 
  22768., 12.33, 8.42, 3.91, 2184., 88.89, 1.0423056*^7, 83.479, 45.3, 
  20.396, 14.524, 24574.382, 1.5, 175.695, 4.55, 35.3, 52., "", 4.21, 82.24, 
  0.888}, {"GRC", "Europe", "Greece", "2021-03-16", 223789., 1508., 2046.714, 
  7196., 59., 50.429, 21470.574, 144.679, 196.364, 690.393, 5.661, 4.838, 
  1.11, "", "", "", "", "", "", "", "", 12459., 5.880791*^6, 564.21, 1.195, 
  34679., 3.327, 0.059, 16.9, "samples tested", 1.316554*^6, 895920., 
  420630., 31117., 22595., 12.63, 8.6, 4.04, 2168., 88.89, 1.0423056*^7, 
  83.479, 45.3, 20.396, 14.524, 24574.382, 1.5, 175.695, 4.55, 35.3, 52., "", 
  4.21, 82.24, 0.888}, {"GRC", "Europe", "Greece", "2021-03-17", 227247., 
  3458., 2165.143, 7252., 56., 52.286, 21802.339, 331.765, 207.726, 695.765, 
  5.373, 5.016, 1.12, "", "", "", "", "", "", "", "", 63654., 5.944445*^6, 
  570.317, 6.107, 36375., 3.49, 0.06, 16.8, "samples tested", 1.345735*^6, 
  915641., 430089., 29181., 22145., 12.91, 8.78, 4.13, 2125., 87.96, 
  1.0423056*^7, 83.479, 45.3, 20.396, 14.524, 24574.382, 1.5, 175.695, 4.55, 
  35.3, 52., "", 4.21, 82.24, 0.888}, {"GRC", "Europe", "Greece", 
  "2021-03-18", 230317., 3070., 2236.571, 7297., 45., 51.429, 22096.878, 
  294.539, 214.579, 700.083, 4.317, 4.934, 1.12, "", "", "", "", "", "", "", 
  "", 53606., 5.998051*^6, 575.46, 5.143, 36879., 3.538, 0.061, 16.5, 
  "samples tested", 1.375828*^6, 935269., 440554., 30093., 21919., 13.2, 
  8.97, 4.23, 2103., 87.96, 1.0423056*^7, 83.479, 45.3, 20.396, 14.524, 
  24574.382, 1.5, 175.695, 4.55, 35.3, 52., "", 4.21, 82.24, 0.888}, 
 {"GRC", "Europe", "Greece", "2021-03-19", 233079., 2762., 2294.429, 7361., 
  64., 53.571, 22361.868, 264.989, 220.13, 706.223, 6.14, 5.14, 1.12, "", "", 
  "", "", "", "", "", "", 52850., 6.050901*^6, 580.53, 5.07, 37635., 3.611, 
  0.061, 16.4, "samples tested", 1.407064*^6, 956745., 450314., 31236., 
  21854., 13.5, 9.18, 4.32, 2097., 87.96, 1.0423056*^7, 83.479, 45.3, 20.396, 
  14.524, 24574.382, 1.5, 175.695, 4.55, 35.3, 52., "", 4.21, 82.24, 0.888}, 
 {"GRC", "Europe", "Greece", "2021-03-20", 235611., 2532., 2298.571, 7421., 
  60., 54.714, 22604.791, 242.923, 220.528, 711.979, 5.756, 5.249, 1.11, "", 
  "", "", "", "", "", "", "", 51058., 6.101959*^6, 585.429, 4.899, 37738., 
  3.621, 0.061, 16.4, "samples tested", 1.436491*^6, 977045., 459441., 
  29427., 21860., 13.78, 9.37, 4.41, 2097., 87.96, 1.0423056*^7, 83.479, 
  45.3, 20.396, 14.524, 24574.382, 1.5, 175.695, 4.55, 35.3, 52., "", 4.21, 
  82.24, 0.888}, {"GRC", "Europe", "Greece", "2021-03-21", 237125., 1514., 
  2282.571, 7462., 41., 53., 22750.046, 145.255, 218.993, 715.913, 3.934, 
  5.085, 1.11, "", "", "", "", 333.544, 32.001, 30.002, 2.878, 18058., 
  6.120017*^6, 587.161, 1.733, 37628., 3.61, 0.061, 16.5, "samples tested", 
  "", "", "", "", 24043., "", "", "", 2307., 87.96, 1.0423056*^7, 83.479, 
  45.3, 20.396, 14.524, 24574.382, 1.5, 175.695, 4.55, 35.3, 52., "", 4.21, 
  82.24, 0.888}, {"GRC", "Europe", "Greece", "2021-03-22", 238830., 1705., 
  2364.143, 7531., 69., 56.286, 22913.625, 163.58, 226.819, 722.533, 6.62, 
  5.4, 1.11, "", "", "", "", "", "", "", "", 14074., 6.134091*^6, 588.512, 
  1.35, 37966., 3.643, 0.062, 16.1, "samples tested", 1.46902*^6, 997959., 
  471056., "", 26226., 14.09, 9.57, 4.52, 2516., 87.96, 1.0423056*^7, 83.479, 
  45.3, 20.396, 14.524, 24574.382, 1.5, 175.695, 4.55, 35.3, 52., "", 4.21, 
  82.24, 0.888}, {"GRC", "Europe", "Greece", "2021-03-23", 242347., 3517., 
  2651.143, 7582., 51., 55.143, 23251.05, 337.425, 254.354, 727.426, 4.893, 
  5.29, 1.1, "", "", "", "", "", "", "", "", 64421., 6.198512*^6, 594.692, 
  6.181, 45389., 4.355, 0.058, 17.1, "samples tested", 1.503487*^6, 
  1.01867*^6, 484812., 34467., 26705., 14.42, 9.77, 4.65, 2562., 87.96, 
  1.0423056*^7, 83.479, 45.3, 20.396, 14.524, 24574.382, 1.5, 175.695, 4.55, 
  35.3, 52., "", 4.21, 82.24, 0.888}, {"GRC", "Europe", "Greece", 
  "2021-03-24", 245405., 3058., 2594., 7649., 67., 56.714, 23544.438, 
  293.388, 248.871, 733.854, 6.428, 5.441, 1.09, "", "", "", "", "", "", "", 
  "", 55842., 6.254354*^6, 600.05, 5.358, 44273., 4.248, 0.059, 17.1, 
  "samples tested", 1.536957*^6, 1.035543*^6, 501409., 33470., 27317., 14.75, 
  9.94, 4.81, 2621., 87.96, 1.0423056*^7, 83.479, 45.3, 20.396, 14.524, 
  24574.382, 1.5, 175.695, 4.55, 35.3, 52., "", 4.21, 82.24, 0.888}, 
 {"GRC", "Europe", "Greece", "2021-03-25", 247992., 2587., 2525., 7701., 52., 
  57.714, 23792.638, 248.2, 242.251, 738.843, 4.989, 5.537, 1.08, "", "", "", 
  "", "", "", "", "", 52893., 6.307247*^6, 605.125, 5.075, 44171., 4.238, 
  0.057, 17.5, "samples tested", 1.537104*^6, 1.035659*^6, 501440., 147., 
  23039., 14.75, 9.94, 4.81, 2210., 87.96, 1.0423056*^7, 83.479, 45.3, 
  20.396, 14.524, 24574.382, 1.5, 175.695, 4.55, 35.3, 52., "", 4.21, 82.24, 
  0.888}, {"GRC", "Europe", "Greece", "2021-03-26", 249458., 1466., 2339.857, 
  7754., 53., 56.143, 23933.288, 140.65, 224.489, 743.928, 5.085, 5.386, 
  1.08, "", "", "", "", "", "", "", "", 11542., 6.318789*^6, 606.232, 1.107, 
  38270., 3.672, 0.061, 16.4, "samples tested", 1.572726*^6, 1.046291*^6, 
  526429., 35622., 23666., 15.09, 10.04, 5.05, 2271., 87.96, 1.0423056*^7, 
  83.479, 45.3, 20.396, 14.524, 24574.382, 1.5, 175.695, 4.55, 35.3, 52., "", 
  4.21, 82.24, 0.888}, {"GRC", "Europe", "Greece", "2021-03-27", 252590., 
  3132., 2425.571, 7826., 72., 57.857, 24233.776, 300.488, 232.712, 750.835, 
  6.908, 5.551, 1.1, "", "", "", "", "", "", "", "", 58158., 6.376947*^6, 
  611.812, 5.58, 39284., 3.769, 0.062, 16.2, "samples tested", 1.604238*^6, 
  1.055744*^6, 548488., 31512., 23964., 15.39, 10.13, 5.26, 2299., 87.96, 
  1.0423056*^7, 83.479, 45.3, 20.396, 14.524, 24574.382, 1.5, 175.695, 4.55, 
  35.3, 52., "", 4.21, 82.24, 0.888}, {"GRC", "Europe", "Greece", 
  "2021-03-28", 254031., 1441., 2415.143, 7880., 54., 59.714, 24372.027, 
  138.251, 231.712, 756.016, 5.181, 5.729, 1.1, "", "", "", "", 329.654, 
  31.627, 28.388, 2.724, 21278., 6.398225*^6, 613.853, 2.041, 39744., 3.813, 
  0.061, 16.5, "samples tested", "", "", "", "", 23886., "", "", "", 2292., 
  87.96, 1.0423056*^7, 83.479, 45.3, 20.396, 14.524, 24574.382, 1.5, 175.695, 
  4.55, 35.3, 52., "", 4.21, 82.24, 0.888}, {"GRC", "Europe", "Greece", 
  "2021-03-29", 255755., 1724., 2417.857, 7945., 65., 59.143, 24537.429, 
  165.403, 231.972, 762.252, 6.236, 5.674, 1.11, "", "", "", "", "", "", "", 
  "", 15607., 6.413832*^6, 615.35, 1.497, 39963., 3.834, 0.061, 16.5, 
  "samples tested", 1.635676*^6, 1.066873*^6, 568796., "", 23808., 15.69, 
  10.24, 5.46, 2284., 87.96, 1.0423056*^7, 83.479, 45.3, 20.396, 14.524, 
  24574.382, 1.5, 175.695, 4.55, 35.3, 52., "", 4.21, 82.24, 0.888}, 
 {"GRC", "Europe", "Greece", "2021-03-30", 260077., 4322., 2532.857, 8017., 
  72., 62.143, 24952.087, 414.658, 243.005, 769.16, 6.908, 5.962, 1.11, "", 
  "", "", "", "", "", "", "", 65979., 6.479811*^6, 621.681, 6.33, 40186., 
  3.855, 0.063, 15.9, "samples tested", 1.668956*^6, 1.080658*^6, 588291., 
  33280., 23638., 16.01, 10.37, 5.64, 2268., 87.96, 1.0423056*^7, 83.479, 
  45.3, 20.396, 14.524, 24574.382, 1.5, 175.695, 4.55, 35.3, 52., "", 4.21, 
  82.24, 0.888}, {"GRC", "Europe", "Greece", "2021-03-31", 263689., 3612., 
  2612., 8093., 76., 63.429, 25298.626, 346.539, 250.598, 776.452, 7.292, 
  6.085, 1.11, "", "", "", "", "", "", "", "", 55935., 6.535746*^6, 627.047, 
  5.366, 40199., 3.857, 0.065, 15.4, "samples tested", 1.699807*^6, 
  1.092633*^6, 607167., 30851., 23264., 16.31, 10.48, 5.83, 2232., 87.96, 
  1.0423056*^7, 83.479, 45.3, 20.396, 14.524, 24574.382, 1.5, 175.695, 4.55, 
  35.3, 52., "", 4.21, 82.24, 0.888}, {"GRC", "Europe", "Greece", 
  "2021-04-01", 267172., 3483., 2740., 8160., 67., 65.571, 25632.789, 
  334.163, 262.879, 782.88, 6.428, 6.291, 1.1, "", "", "", "", "", "", "", 
  "", 53458., 6.589204*^6, 632.176, 5.129, 40280., 3.865, 0.068, 14.7, 
  "samples tested", 1.739051*^6, 1.114363*^6, 624681., 39244., 28850., 16.68, 
  10.69, 5.99, 2768., 87.96, 1.0423056*^7, 83.479, 45.3, 20.396, 14.524, 
  24574.382, 1.5, 175.695, 4.55, 35.3, 52., "", 4.21, 82.24, 0.888}, 
 {"GRC", "Europe", "Greece", "2021-04-02", 270230., 3058., 2967.429, 8232., 
  72., 68.286, 25926.178, 293.388, 284.699, 789.788, 6.908, 6.551, 1.1, "", 
  "", "", "", "", "", "", "", 56903., 6.646107*^6, 637.635, 5.459, 46760., 
  4.486, 0.063, 15.8, "samples tested", 1.777502*^6, 1.135585*^6, 641909., 
  38451., 29254., 17.05, 10.89, 6.16, 2807., 87.96, 1.0423056*^7, 83.479, 
  45.3, 20.396, 14.524, 24574.382, 1.5, 175.695, 4.55, 35.3, 52., "", 4.21, 
  82.24, 0.888}, {"GRC", "Europe", "Greece", "2021-04-03", 273459., 3229., 
  2981.286, 8302., 70., 68., 26235.971, 309.794, 286.028, 796.503, 6.716, 
  6.524, 1.09, "", "", "", "", "", "", "", "", 62121., 6.708228*^6, 643.595, 
  5.96, 47326., 4.541, 0.063, 15.9, "samples tested", 1.830362*^6, 
  1.17142*^6, 658934., 52860., 32303., 17.56, 11.24, 6.32, 3099., 87.96, 
  1.0423056*^7, 83.479, 45.3, 20.396, 14.524, 24574.382, 1.5, 175.695, 4.55, 
  35.3, 52., "", 4.21, 82.24, 0.888}, {"GRC", "Europe", "Greece", 
  "2021-04-04", 275414., 1955., 3054.714, 8380., 78., 71.429, 26423.536, 
  187.565, 293.073, 803.987, 7.483, 6.853, 1.08, "", "", "", "", 331.599, 
  31.814, 31.527, 3.025, 23294., 6.731522*^6, 645.83, 2.235, 47614., 4.568, 
  0.064, 15.6, "samples tested", "", "", "", "", 34058., "", "", "", 3268., 
  87.96, 1.0423056*^7, 83.479, 45.3, 20.396, 14.524, 24574.382, 1.5, 175.695, 
  4.55, 35.3, 52., "", 4.21, 82.24, 0.888}, {"GRC", "Europe", "Greece", 
  "2021-04-05", 277277., 1863., 3074.571, 8453., 73., 72.571, 26602.275, 
  178.738, 294.978, 810.991, 7.004, 6.963, 1.07, "", "", "", "", "", "", "", 
  "", 16332., 6.747854*^6, 647.397, 1.567, 47717., 4.578, 0.064, 15.5, 
  "samples tested", 1.88637*^6, 1.222682*^6, 663680., "", 35813., 18.1, 
  11.73, 6.37, 3436., 87.96, 1.0423056*^7, 83.479, 45.3, 20.396, 14.524, 
  24574.382, 1.5, 175.695, 4.55, 35.3, 52., "", 4.21, 82.24, 0.888}, 
 {"GRC", "Europe", "Greece", "2021-04-06", 281570., 4293., 3070.429, 8532., 
  79., 73.571, 27014.15, 411.875, 294.58, 818.57, 7.579, 7.059, 1.06, "", "", 
  "", "", "", "", "", "", 75182., 6.823036*^6, 654.61, 7.213, 49032., 4.704, 
  0.063, 16., "samples tested", 1.946339*^6, 1.269938*^6, 676393., 59969., 
  39626., 18.67, 12.18, 6.49, 3802., 87.96, 1.0423056*^7, 83.479, 45.3, 
  20.396, 14.524, 24574.382, 1.5, 175.695, 4.55, 35.3, 52., "", 4.21, 82.24, 
  0.888}, {"GRC", "Europe", "Greece", "2021-04-07", 285015., 3445., 3046.571, 
  8607., 75., 73.429, 27344.667, 330.517, 292.292, 825.765, 7.196, 7.045, 
  1.04, "", "", "", "", "", "", "", "", 55179., 6.878215*^6, 659.904, 5.294, 
  48924., 4.694, 0.062, 16.1, "samples tested", 2.003644*^6, 1.312896*^6, 
  690740., 57305., 43405., 19.22, 12.6, 6.63, 4164., 87.96, 1.0423056*^7, 
  83.479, 45.3, 20.396, 14.524, 24574.382, 1.5, 175.695, 4.55, 35.3, 52., "", 
  4.21, 82.24, 0.888}, {"GRC", "Europe", "Greece", "2021-04-08", 288230., 
  3215., 3008.286, 8680., 73., 74.286, 27653.118, 308.451, 288.618, 832.769, 
  7.004, 7.127, 1.03, "", "", "", "", "", "", "", "", 58456., 6.936671*^6, 
  665.512, 5.608, 49638., 4.762, 0.061, 16.5, "samples tested", 2.05875*^6, 
  1.353956*^6, 704785., 55106., 45671., 19.75, 12.99, 6.76, 4382., 87.96, 
  1.0423056*^7, 83.479, 45.3, 20.396, 14.524, 24574.382, 1.5, 175.695, 4.55, 
  35.3, 52., "", 4.21, 82.24, 0.888}, {"GRC", "Europe", "Greece", 
  "2021-04-09", 290964., 2734., 2962., 8758., 78., 75.143, 27915.421, 
  262.303, 284.178, 840.253, 7.483, 7.209, 1.02, "", "", "", "", "", "", "", 
  "", 57370., 6.994041*^6, 671.016, 5.504, 49705., 4.769, 0.06, 16.8, 
  "samples tested", 2.114222*^6, 1.394013*^6, 720200., 55472., 48103., 20.28, 
  13.37, 6.91, 4615., 87.96, 1.0423056*^7, 83.479, 45.3, 20.396, 14.524, 
  24574.382, 1.5, 175.695, 4.55, 35.3, 52., "", 4.21, 82.24, 0.888}, 
 {"GRC", "Europe", "Greece", "2021-04-10", 293763., 2799., 2900.571, 8833., 
  75., 75.857, 28183.961, 268.539, 278.284, 847.448, 7.196, 7.278, 1.02, "", 
  "", "", "", "", "", "", "", 65871., 7.059912*^6, 677.336, 6.32, 50241., 
  4.82, 0.058, 17.3, "samples tested", 2.169353*^6, 1.435503*^6, 733840., 
  55131., 48427., 20.81, 13.77, 7.04, 4646., 87.96, 1.0423056*^7, 83.479, 
  45.3, 20.396, 14.524, 24574.382, 1.5, 175.695, 4.55, 35.3, 52., "", 4.21, 
  82.24, 0.888}, {"GRC", "Europe", "Greece", "2021-04-11", 295480., 1717., 
  2866.571, 8885., 52., 72.143, 28348.692, 164.731, 275.022, 852.437, 4.989, 
  6.921, 1.01, "", "", "", "", 340.351, 32.654, 34.021, 3.264, 28887., 
  7.088799*^6, 680.108, 2.771, 51040., 4.897, 0.056, 17.8, "samples tested", 
  "", "", "", "", 48464., "", "", "", 4650., 87.96, 1.0423056*^7, 83.479, 
  45.3, 20.396, 14.524, 24574.382, 1.5, 175.695, 4.55, 35.3, 52., "", 4.21, 
  82.24, 0.888}, {"GRC", "Europe", "Greece", "2021-04-12", 297086., 1606., 
  2829.857, 8961., 76., 72.571, 28502.773, 154.081, 271.5, 859.729, 7.292, 
  6.963, 1.01, "", "", "", "", "", "", "", "", 20672., 7.109471*^6, 682.091, 
  1.983, 51660., 4.956, 0.055, 18.3, "samples tested", 2.225878*^6, 
  1.480479*^6, 745389., "", 48501., 21.36, 14.2, 7.15, 4653., 87.96, 
  1.0423056*^7, 83.479, 45.3, 20.396, 14.524, 24574.382, 1.5, 175.695, 4.55, 
  35.3, 52., "", 4.21, 82.24, 0.888}, {"GRC", "Europe", "Greece", 
  "2021-04-13", 301103., 4017., 2790.429, 9054., 93., 74.571, 28888.169, 
  385.396, 267.717, 868.651, 8.923, 7.154, 1., "", "", "", "", "", "", "", 
  "", 76070., 7.185541*^6, 689.389, 7.298, 51786., 4.968, 0.054, 18.6, 
  "samples tested", 2.280934*^6, 1.524902*^6, 756022., 55056., 47799., 21.88, 
  14.63, 7.25, 4586., 87.96, 1.0423056*^7, 83.479, 45.3, 20.396, 14.524, 
  24574.382, 1.5, 175.695, 4.55, 35.3, 52., "", 4.21, 82.24, 0.888}, 
 {"GRC", "Europe", "Greece", "2021-04-14", 304184., 3081., 2738.429, 9135., 
  81., 75.429, 29183.763, 295.595, 262.728, 876.422, 7.771, 7.237, 1., "", 
  "", "", "", "", "", "", "", 63710., 7.249251*^6, 695.501, 6.112, 53005., 
  5.085, 0.052, 19.4, "samples tested", 2.334557*^6, 1.569559*^6, 764988., 
  53623., 47273., 22.4, 15.06, 7.34, 4535., 87.96, 1.0423056*^7, 83.479, 
  45.3, 20.396, 14.524, 24574.382, 1.5, 175.695, 4.55, 35.3, 52., "", 4.21, 
  82.24, 0.888}, {"GRC", "Europe", "Greece", "2021-04-15", 308006., 3822., 
  2825.143, 9239., 104., 79.857, 29550.45, 366.687, 271.047, 886.4, 9.978, 
  7.662, 0.99, "", "", "", "", "", "", "", "", 130207., 7.379458*^6, 707.994, 
  12.492, 63255., 6.069, 0.045, 22.4, "samples tested", 2.387148*^6, 
  1.620067*^6, 767071., 52591., 46914., 22.9, 15.54, 7.36, 4501., 87.96, 
  1.0423056*^7, 83.479, 45.3, 20.396, 14.524, 24574.382, 1.5, 175.695, 4.55, 
  35.3, 52., "", 4.21, 82.24, 0.888}, {"GRC", "Europe", "Greece", 
  "2021-04-16", 311033., 3027., 2867., 9330., 91., 81.714, 29840.864, 
  290.414, 275.063, 895.131, 8.731, 7.84, 0.99, "", "", "", "", "", "", "", 
  "", -45335., 7.334123*^6, 703.644, -4.349, 48583., 4.661, 0.059, 16.9, 
  "samples tested", 2.44021*^6, 1.671324*^6, 768876., 53062., 46570., 23.41, 
  16.03, 7.38, 4468., 87.96, 1.0423056*^7, 83.479, 45.3, 20.396, 14.524, 
  24574.382, 1.5, 175.695, 4.55, 35.3, 52., "", 4.21, 82.24, 0.888}, 
 {"GRC", "Europe", "Greece", "2021-04-17", 313444., 2411., 2811.571, 9397., 
  67., 80.571, 30072.178, 231.314, 269.745, 901.559, 6.428, 7.73, 0.98, "", 
  "", "", "", "", "", "", "", 109516., 7.443639*^6, 714.151, 10.507, 54818., 
  5.259, 0.051, 19.5, "samples tested", 2.491857*^6, 1.72165*^6, 770197., 
  51647., 46072., 23.91, 16.52, 7.39, 4420., 87.96, 1.0423056*^7, 83.479, 
  45.3, 20.396, 14.524, 24574.382, 1.5, 175.695, 4.55, 35.3, 52., "", 4.21, 
  82.24, 0.888}, {"GRC", "Europe", "Greece", "2021-04-18", 315273., 1829., 
  2827.571, 9462., 65., 82.429, 30247.655, 175.476, 271.28, 907.795, 6.236, 
  7.908, 0.97, "", "", "", "", 382.165, 36.665, 32.525, 3.12, 25169., 
  7.468808*^6, 716.566, 2.415, 54287., 5.208, 0.052, 19.2, "samples tested", 
  "", "", "", "", 45913., "", "", "", 4405., 87.96, 1.0423056*^7, 83.479, 
  45.3, 20.396, 14.524, 24574.382, 1.5, 175.695, 4.55, 35.3, 52., "", 4.21, 
  82.24, 0.888}, {"GRC", "Europe", "Greece", "2021-04-19", 316879., 1606., 
  2827.571, 9540., 78., 82.714, 30401.736, 154.081, 271.28, 915.279, 7.483, 
  7.936, 0.96, "", "", "", "", "", "", "", "", 20848., 7.489656*^6, 718.566, 
  2., 54312., 5.211, 0.052, 19.2, "samples tested", 2.546154*^6, 1.77412*^6, 
  772024., "", 45754., 24.43, 17.02, 7.41, 4390., 87.96, 1.0423056*^7, 
  83.479, 45.3, 20.396, 14.524, 24574.382, 1.5, 175.695, 4.55, 35.3, 52., "", 
  4.21, 82.24, 0.888}, {"GRC", "Europe", "Greece", "2021-04-20", 320629., 
  3750., 2789.429, 9627., 87., 81.857, 30761.516, 359.779, 267.621, 923.625, 
  8.347, 7.853, 0.96, "", "", "", "", "", "", "", "", 78428., 7.568084*^6, 
  726.091, 7.524, 54649., 5.243, 0.051, 19.6, "samples tested", 2.600998*^6, 
  1.826618*^6, 774370., 54844., 45723., 24.95, 17.52, 7.43, 4387., 87.96, 
  1.0423056*^7, 83.479, 45.3, 20.396, 14.524, 24574.382, 1.5, 175.695, 4.55, 
  35.3, 52., "", 4.21, 82.24, 0.888}, {"GRC", "Europe", "Greece", 
  "2021-04-21", 323639., 3010., 2779.286, 9713., 86., 82.571, 31050.298, 
  288.783, 266.648, 931.876, 8.251, 7.922, 0.95, "", "", "", "", "", "", "", 
  "", 61323., 7.629407*^6, 731.974, 5.883, 54308., 5.21, 0.051, 19.5, 
  "samples tested", 2.652448*^6, 1.876009*^6, 776429., 51450., 45413., 25.45, 
  18., 7.45, 4357., 87.96, 1.0423056*^7, 83.479, 45.3, 20.396, 14.524, 
  24574.382, 1.5, 175.695, 4.55, 35.3, 52., "", 4.21, 82.24, 0.888}, 
 {"GRC", "Europe", "Greece", "2021-04-22", 326395., 2756., 2627., 9788., 75., 
  78.429, 31314.712, 264.414, 252.037, 939.072, 7.196, 7.525, 0.94, "", "", 
  "", "", "", "", "", "", 63048., 7.692455*^6, 738.023, 6.049, 44714., 4.29, 
  0.059, 17., "samples tested", 2.70878*^6, 1.92463*^6, 784140., 56332., 
  45947., 25.99, 18.47, 7.52, 4408., 71.3, 1.0423056*^7, 83.479, 45.3, 
  20.396, 14.524, 24574.382, 1.5, 175.695, 4.55, 35.3, 52., "", 4.21, 82.24, 
  0.888}, {"GRC", "Europe", "Greece", "2021-04-23", 329134., 2739., 2585.857, 
  9864., 76., 76.286, 31577.495, 262.783, 248.09, 946.364, 7.292, 7.319, 
  0.94, "", "", "", "", "", "", "", "", 66362., 7.758817*^6, 744.39, 6.367, 
  60671., 5.821, 0.043, 23.5, "samples tested", 2.765367*^6, 1.971361*^6, 
  793996., 56587., 46451., 26.53, 18.91, 7.62, 4457., 71.3, 1.0423056*^7, 
  83.479, 45.3, 20.396, 14.524, 24574.382, 1.5, 175.695, 4.55, 35.3, 52., "", 
  4.21, 82.24, 0.888}, {"GRC", "Europe", "Greece", "2021-04-24", 331730., 
  2596., 2612.286, 9950., 86., 79., 31826.558, 249.063, 250.626, 954.614, 
  8.251, 7.579, 0.93, "", "", "", "", "", "", "", "", 66151., 7.824968*^6, 
  750.736, 6.347, 54476., 5.226, 0.048, 20.9, "samples tested", 2.821625*^6, 
  2.004512*^6, 817103., 56258., 47110., 27.07, 19.23, 7.84, 4520., 71.3, 
  1.0423056*^7, 83.479, 45.3, 20.396, 14.524, 24574.382, 1.5, 175.695, 4.55, 
  35.3, 52., "", 4.21, 82.24, 0.888}, {"GRC", "Europe", "Greece", 
  "2021-04-25", 333129., 1399., 2550.857, 10007., 57., 77.857, 31960.78, 
  134.222, 244.732, 960.083, 5.469, 7.47, 0.92, "", "", "", "", 323.819, 
  31.068, 29.993, 2.878, 23106., 7.848074*^6, 752.953, 2.217, 54181., 5.198, 
  0.047, 21.2, "samples tested", "", "", "", "", 47630., "", "", "", 4570., 
  71.3, 1.0423056*^7, 83.479, 45.3, 20.396, 14.524, 24574.382, 1.5, 175.695, 
  4.55, 35.3, 52., "", 4.21, 82.24, 0.888}, {"GRC", "Europe", "Greece", 
  "2021-04-26", 334436., 1307., 2508.143, 10087., 80., 78.143, 32086.175, 
  125.395, 240.634, 967.758, 7.675, 7.497, 0.92, "", "", "", "", "", "", "", 
  "", 22373., 7.870447*^6, 755.1, 2.146, 54399., 5.219, 0.046, 21.7, 
  "samples tested", 2.883199*^6, 2.03209*^6, 851099., "", 48149., 27.66, 
  19.5, 8.17, 4619., 71.3, 1.0423056*^7, 83.479, 45.3, 20.396, 14.524, 
  24574.382, 1.5, 175.695, 4.55, 35.3, 52., "", 4.21, 82.24, 0.888}, 
 {"GRC", "Europe", "Greece", "2021-04-27", 337723., 3287., 2442., 10179., 
  92., 78.857, 32401.534, 315.359, 234.288, 976.585, 8.827, 7.566, 0.91, "", 
  "", "", "", "", "", "", "", 76854., 7.947301*^6, 762.473, 7.373, 54174., 
  5.198, 0.045, 22.2, "samples tested", 2.945058*^6, 2.063824*^6, 881224., 
  61859., 49151., 28.26, 19.8, 8.45, 4716., 71.3, 1.0423056*^7, 83.479, 45.3, 
  20.396, 14.524, 24574.382, 1.5, 175.695, 4.55, 35.3, 52., "", 4.21, 82.24, 
  0.888}, {"GRC", "Europe", "Greece", "2021-04-28", 340493., 2770., 2407.714, 
  10242., 63., 75.571, 32667.291, 265.757, 230.999, 982.629, 6.044, 7.25, 
  0.91, "", "", "", "", "", "", "", "", 61291., 8.008592*^6, 768.354, 5.88, 
  54169., 5.197, 0.044, 22.5, "samples tested", 3.009488*^6, 2.099343*^6, 
  910135., 64430., 51006., 28.87, 20.14, 8.73, 4894., 71.3, 1.0423056*^7, 
  83.479, 45.3, 20.396, 14.524, 24574.382, 1.5, 175.695, 4.55, 35.3, 52., "", 
  4.21, 82.24, 0.888}, {"GRC", "Europe", "Greece", "2021-04-29", 342908., 
  2415., 2359., 10315., 73., 75.286, 32898.989, 231.698, 226.325, 989.633, 
  7.004, 7.223, 0.9, "", "", "", "", "", "", "", "", 71099., 8.079691*^6, 
  775.175, 6.821, 55319., 5.307, 0.043, 23.5, "samples tested", 3.075698*^6, 
  2.13189*^6, 943798., 66210., 52417., 29.51, 20.45, 9.05, 5029., 71.3, 
  1.0423056*^7, 83.479, 45.3, 20.396, 14.524, 24574.382, 1.5, 175.695, 4.55, 
  35.3, 52., "", 4.21, 82.24, 0.888}, {"GRC", "Europe", "Greece", 
  "2021-04-30", 345033., 2125., 2271.286, 10381., 66., 73.857, 33102.863, 
  203.875, 217.91, 995.965, 6.332, 7.086, 0.9, "", "", "", "", "", "", "", 
  "", "", "", "", "", 51976., 4.987, 0.044, 22.9, "samples tested", 
  3.097693*^6, 2.15356*^6, 944123., 21995., 47475., 29.72, 20.66, 9.06, 
  4555., 71.3, 1.0423056*^7, 83.479, 45.3, 20.396, 14.524, 24574.382, 1.5, 
  175.695, 4.55, 35.3, 52., "", 4.21, 82.24, 0.888}, 
 {"GRC", "Europe", "Greece", "2021-05-01", 346422., 1389., 2098.857, 10453., 
  72., 71.857, 33236.126, 133.262, 201.367, 1002.873, 6.908, 6.894, 0.9, "", 
  "", "", "", "", "", "", "", "", 8.165612*^6, 783.418, "", 48663., 4.669, 
  0.043, 23.2, "samples tested", 3.115339*^6, 2.170847*^6, 944481., 17646., 
  41959., 29.89, 20.83, 9.06, 4026., 71.3, 1.0423056*^7, 83.479, 45.3, 
  20.396, 14.524, 24574.382, 1.5, 175.695, 4.55, 35.3, 52., "", 4.21, 82.24, 
  0.888}, {"GRC", "Europe", "Greece", "2021-05-02", 346422., 0., 1899., 
  10453., 0., 63.714, 33236.126, 0., 182.192, 1002.873, 0., 6.113, 0.9, "", 
  "", "", "", 322.847, 30.974, 27.38, 2.627, "", "", "", "", 47065., 4.515, 
  0.04, 24.8, "samples tested", "", "", "", "", 39093., "", "", "", 3751., 
  71.3, 1.0423056*^7, 83.479, 45.3, 20.396, 14.524, 24574.382, 1.5, 175.695, 
  4.55, 35.3, 52., "", 4.21, 82.24, 0.888}, {"GRC", "Europe", "Greece", 
  "2021-05-03", 348568., 2146., 2018.857, 10587., 134., 71.429, 33442.015, 
  205.89, 193.691, 1015.729, 12.856, 6.853, 0.92, "", "", "", "", "", "", "", 
  "", "", 8.189449*^6, 785.705, "", 45572., 4.372, 0.044, 22.6, 
  "samples tested", 3.136791*^6, 2.191449*^6, 945331., "", 36227., 30.09, 
  21.03, 9.07, 3476., 71.3, 1.0423056*^7, 83.479, 45.3, 20.396, 14.524, 
  24574.382, 1.5, 175.695, 4.55, 35.3, 52., "", 4.21, 82.24, 0.888}, 
 {"GRC", "Europe", "Greece", "2021-05-04", 349936., 1368., 1744.714, 10668., 
  81., 69.857, 33573.263, 131.247, 167.39, 1023.5, 7.771, 6.702, 0.93, "", 
  "", "", "", "", "", "", "", 21511., 8.21096*^6, 787.769, 2.064, 37666., 
  3.614, 0.046, 21.6, "samples tested", 3.201212*^6, 2.214648*^6, 986552., 
  64421., 36593., 30.71, 21.25, 9.47, 3511., 71.3, 1.0423056*^7, 83.479, 
  45.3, 20.396, 14.524, 24574.382, 1.5, 175.695, 4.55, 35.3, 52., "", 4.21, 
  82.24, 0.888}, {"GRC", "Europe", "Greece", "2021-05-05", 352027., 2091., 
  1647.714, 10764., 96., 74.571, 33773.876, 200.613, 158.084, 1032.711, 9.21, 
  7.154, 0.95, "", "", "", "", "", "", "", "", 33958., 8.244918*^6, 791.027, 
  3.258, 33761., 3.239, 0.049, 20.5, "samples tested", 3.309765*^6, 
  2.272642*^6, 1.041838*^6, 108553., 42897., 31.75, 21.8, 10., 4116., 71.3, 
  1.0423056*^7, 83.479, 45.3, 20.396, 14.524, 24574.382, 1.5, 175.695, 4.55, 
  35.3, 52., "", 4.21, 82.24, 0.888}, {"GRC", "Europe", "Greece", 
  "2021-05-06", 355445., 3418., 1791., 10847., 83., 76., 34101.803, 327.927, 
  171.831, 1040.674, 7.963, 7.292, 0.98, "", "", "", "", "", "", "", "", 
  80017., 8.324935*^6, 798.704, 7.677, 35035., 3.361, 0.051, 19.6, 
  "samples tested", 3.424441*^6, 2.333913*^6, 1.100081*^6, 114676., 49820., 
  32.85, 22.39, 10.55, 4780., 71.3, 1.0423056*^7, 83.479, 45.3, 20.396, 
  14.524, 24574.382, 1.5, 175.695, 4.55, 35.3, 52., "", 4.21, 82.24, 0.888}, 
 {"GRC", "Europe", "Greece", "2021-05-07", 358116., 2671., 1869., 10910., 
  63., 75.571, 34358.062, 256.259, 179.314, 1046.718, 6.044, 7.25, 0.99, "", 
  "", "", "", "", "", "", "", 61805., 8.38674*^6, 804.633, 5.93, 37727., 
  3.62, 0.05, 20.2, "samples tested", 3.535148*^6, 2.39147*^6, 1.15811*^6, 
  110707., 62494., 33.92, 22.94, 11.11, 5996., 71.3, 1.0423056*^7, 83.479, 
  45.3, 20.396, 14.524, 24574.382, 1.5, 175.695, 4.55, 35.3, 52., "", 4.21, 
  82.24, 0.888}, {"GRC", "Europe", "Greece", "2021-05-08", 360577., 2461., 
  2022.143, 10978., 68., 75., 34594.173, 236.111, 194.007, 1053.242, 6.524, 
  7.196, 0.99, "", "", "", "", "", "", "", "", 58949., 8.445689*^6, 810.289, 
  5.656, 40011., 3.839, 0.051, 19.8, "samples tested", 3.647616*^6, 
  2.450303*^6, 1.216683*^6, 112468., 76040., 35., 23.51, 11.67, 7295., 71.3, 
  1.0423056*^7, 83.479, 45.3, 20.396, 14.524, 24574.382, 1.5, 175.695, 4.55, 
  35.3, 52., "", 4.21, 82.24, 0.888}, {"GRC", "Europe", "Greece", 
  "2021-05-09", 362004., 1427., 2226., 11029., 51., 82.286, 34731.081, 
  136.908, 213.565, 1058.135, 4.893, 7.895, 0.99, "", "", "", "", 224.631, 
  21.551, 23.969, 2.3, 22869., 8.468558*^6, 812.483, 2.194, 41575., 3.989, 
  0.054, 18.7, "samples tested", "", "", "", "", 82580., "", "", "", 7923., 
  71.3, 1.0423056*^7, 83.479, 45.3, 20.396, 14.524, 24574.382, 1.5, 175.695, 
  4.55, 35.3, 52., "", 4.21, 82.24, 0.888}, {"GRC", "Europe", "Greece", 
  "2021-05-10", 363904., 1900., 2190.857, 11089., 60., 71.714, 34913.369, 
  182.288, 210.193, 1063.891, 5.756, 6.88, 0.98, "", "", "", "", "", "", "", 
  "", 28127., 8.496685*^6, 815.182, 2.699, 43891., 4.211, 0.05, 20., 
  "samples tested", 3.76064*^6, 2.507229*^6, 1.277825*^6, "", 89121., 36.08, 
  24.05, 12.26, 8550., 71.3, 1.0423056*^7, 83.479, 45.3, 20.396, 14.524, 
  24574.382, 1.5, 175.695, 4.55, 35.3, 52., "", 4.21, 82.24, 0.888}, 
 {"GRC", "Europe", "Greece", "2021-05-11", 367076., 3172., 2448.571, 11141., 
  52., 67.571, 35217.694, 304.325, 234.919, 1068.88, 4.989, 6.483, 0.97, "", 
  "", "", "", "", "", "", "", 85570., 8.582255*^6, 823.391, 8.21, 53042., 
  5.089, 0.046, 21.7, "samples tested", 3.868356*^6, 2.561858*^6, 
  1.335798*^6, 107716., 95306., 37.11, 24.58, 12.82, 9144., 71.3, 
  1.0423056*^7, 83.479, 45.3, 20.396, 14.524, 24574.382, 1.5, 175.695, 4.55, 
  35.3, 52., "", 4.21, 82.24, 0.888}, {"GRC", "Europe", "Greece", 
  "2021-05-12", 369554., 2478., 2503.857, 11211., 70., 63.857, 35455.436, 
  237.742, 240.223, 1075.596, 6.716, 6.127, 0.96, "", "", "", "", "", "", "", 
  "", 63107., 8.645362*^6, 829.446, 6.055, 57206., 5.488, 0.044, 22.8, 
  "samples tested", 3.973336*^6, 2.615123*^6, 1.392281*^6, 104980., 94796., 
  38.12, 25.09, 13.36, 9095., 71.3, 1.0423056*^7, 83.479, 45.3, 20.396, 
  14.524, 24574.382, 1.5, 175.695, 4.55, 35.3, 52., "", 4.21, 82.24, 0.888}, 
 {"GRC", "Europe", "Greece", "2021-05-13", 371712., 2158., 2323.857, 11266., 
  55., 59.857, 35662.477, 207.041, 222.954, 1080.873, 5.277, 5.743, 0.95, "", 
  "", "", "", "", "", "", "", 62315., 8.707677*^6, 835.425, 5.979, 54677., 
  5.246, 0.043, 23.5, "samples tested", 4.079168*^6, 2.666895*^6, 
  1.450838*^6, 105832., 93532., 39.14, 25.59, 13.92, 8974., 71.3, 
  1.0423056*^7, 83.479, 45.3, 20.396, 14.524, 24574.382, 1.5, 175.695, 4.55, 
  35.3, 52., "", 4.21, 82.24, 0.888}, {"GRC", "Europe", "Greece", 
  "2021-05-14", 373881., 2169., 2252.143, 11322., 56., 58.857, 35870.574, 
  208.096, 216.073, 1086.246, 5.373, 5.647, 0.94, "", "", "", "", "", "", "", 
  "", "", "", "", "", 54781., 5.256, 0.041, 24.3, "samples tested", 
  4.185347*^6, 2.71839*^6, 1.510095*^6, 106179., 92886., 40.15, 26.08, 14.49, 
  8912., 71.3, 1.0423056*^7, 83.479, 45.3, 20.396, 14.524, 24574.382, 1.5, 
  175.695, 4.55, 35.3, 52., "", 4.21, 82.24, 0.888}, 
 {"GRC", "Europe", "Greece", "2021-05-15", 375831., 1950., 2179.143, 11365., 
  43., 55.286, 36057.659, 187.085, 209.069, 1090.371, 4.125, 5.304, 0.94, "", 
  "", "", "", "", "", "", "", "", 8.832737*^6, 847.423, "", 55293., 5.305, 
  0.039, 25.4, "samples tested", 4.292541*^6, 2.772414*^6, 1.568229*^6, 
  107194., 92132., 41.18, 26.6, 15.05, 8839., 71.3, 1.0423056*^7, 83.479, 
  45.3, 20.396, 14.524, 24574.382, 1.5, 175.695, 4.55, 35.3, 52., "", 4.21, 
  82.24, 0.888}, {"GRC", "Europe", "Greece", "2021-05-16", 377090., 1259., 
  2155.143, 11415., 50., 55.143, 36178.449, 120.79, 206.767, 1095.168, 4.797, 
  5.29, 0.93, "", "", "", "", 208.1, 19.965, "", "", 23443., 8.85618*^6, 
  849.672, 2.249, 55375., 5.313, 0.039, 25.7, "samples tested", "", "", "", 
  "", 92136., "", "", "", 8840., 71.3, 1.0423056*^7, 83.479, 45.3, 20.396, 
  14.524, 24574.382, 1.5, 175.695, 4.55, 35.3, 52., "", 4.21, 82.24, 0.888}, 
 {"GRC", "Europe", "Greece", "2021-05-17", 378485., 1395., 2083., 11471., 
  56., 54.571, 36312.287, 133.838, 199.845, 1100.541, 5.373, 5.236, 0.92, "", 
  "", "", "", "", "", "", "", 23328., 8.879508*^6, 851.91, 2.238, 54689., 
  5.247, 0.038, 26.3, "samples tested", 4.405618*^6, 2.836972*^6, 
  1.624604*^6, "", 92140., 42.27, 27.22, 15.59, 8840., 71.3, 1.0423056*^7, 
  83.479, 45.3, 20.396, 14.524, 24574.382, 1.5, 175.695, 4.55, 35.3, 52., "", 
  4.21, 82.24, 0.888}, {"GRC", "Europe", "Greece", "2021-05-18", 381266., 
  2781., 2027.143, 11534., 63., 56.143, 36579.099, 266.812, 194.486, 
  1106.585, 6.044, 5.386, 0.92, "", "", "", "", "", "", "", "", 70517., 
  8.950025*^6, 858.676, 6.765, 52539., 5.041, 0.039, 25.9, "samples tested", 
  4.513979*^6, 2.905212*^6, 1.672775*^6, 108361., 92232., 43.31, 27.87, 
  16.05, 8849., 56.48, 1.0423056*^7, 83.479, 45.3, 20.396, 14.524, 24574.382, 
  1.5, 175.695, 4.55, 35.3, 52., "", 4.21, 82.24, 0.888}, 
 {"GRC", "Europe", "Greece", "2021-05-19", 383558., 2292., 2000.571, 11587., 
  53., 53.714, 36798.996, 219.897, 191.937, 1111.67, 5.085, 5.153, 0.91, "", 
  "", "", "", "", "", "", "", 53183., 9.003208*^6, 863.778, 5.102, 51121., 
  4.905, 0.039, 25.6, "samples tested", 4.615746*^6, 2.974175*^6, 
  1.709388*^6, 101767., 91773., 44.28, 28.53, 16.4, 8805., 56.48, 
  1.0423056*^7, 83.479, 45.3, 20.396, 14.524, 24574.382, 1.5, 175.695, 4.55, 
  35.3, 52., "", 4.21, 82.24, 0.888}, {"GRC", "Europe", "Greece", 
  "2021-05-20", 385444., 1886., 1961.714, 11641., 54., 53.571, 36979.941, 
  180.945, 188.209, 1116.851, 5.181, 5.14, 0.9, "", "", "", "", "", "", "", 
  "", 56523., 9.059731*^6, 869.201, 5.423, 50293., 4.825, 0.039, 25.6, 
  "samples tested", 4.716739*^6, 3.0447*^6, 1.743394*^6, 100993., 91082., 
  45.25, 29.21, 16.73, 8739., 56.48, 1.0423056*^7, 83.479, 45.3, 20.396, 
  14.524, 24574.382, 1.5, 175.695, 4.55, 35.3, 52., "", 4.21, 82.24, 0.888}, 
 {"GRC", "Europe", "Greece", "2021-05-21", 387426., 1982., 1935., 11697., 
  56., 53.571, 37170.097, 190.155, 185.646, 1122.224, 5.373, 5.14, 0.89, "", 
  "", "", "", "", "", "", "", 52690., 9.112421*^6, 874.256, 5.055, 48888., 
  4.69, 0.04, 25.3, "samples tested", 4.814981*^6, 3.121394*^6, 1.768771*^6, 
  98242., 89948., 46.2, 29.95, 16.97, 8630., 56.48, 1.0423056*^7, 83.479, 
  45.3, 20.396, 14.524, 24574.382, 1.5, 175.695, 4.55, 35.3, 52., "", 4.21, 
  82.24, 0.888}, {"GRC", "Europe", "Greece", "2021-05-22", 388929., 1503., 
  1871.143, 11734., 37., 52.714, 37314.296, 144.2, 179.52, 1125.773, 3.55, 
  5.057, 0.89, "", "", "", "", "", "", "", "", 55145., 9.167566*^6, 879.547, 
  5.291, 47833., 4.589, 0.039, 25.6, "samples tested", 4.913334*^6, 
  3.200861*^6, 1.791271*^6, 98353., 88685., 47.14, 30.71, 17.19, 8509., 
  56.48, 1.0423056*^7, 83.479, 45.3, 20.396, 14.524, 24574.382, 1.5, 175.695, 
  4.55, 35.3, 52., "", 4.21, 82.24, 0.888}, {"GRC", "Europe", "Greece", 
  "2021-05-23", 389804., 875., 1816.286, 11772., 38., 51., 37398.245, 83.949, 
  174.257, 1129.419, 3.646, 4.893, 0.88, "", "", "", "", 154.616, 14.834, "", 
  "", 20076., 9.187642*^6, 881.473, 1.926, 47352., 4.543, 0.038, 26.1, 
  "samples tested", "", "", "", "", 87703., "", "", "", 8414., 56.48, 
  1.0423056*^7, 83.479, 45.3, 20.396, 14.524, 24574.382, 1.5, 175.695, 4.55, 
  35.3, 52., "", 4.21, 82.24, 0.888}, {"GRC", "Europe", "Greece", 
  "2021-05-24", 391181., 1377., 1813.714, 11822., 50., 50.143, 37530.356, 
  132.111, 174.01, 1134.216, 4.797, 4.811, 0.88, "", "", "", "", "", "", "", 
  "", 21175., 9.208817*^6, 883.505, 2.032, 47044., 4.513, 0.039, 25.9, 
  "samples tested", 5.012666*^6, 3.28155*^6, 1.813815*^6, "", 86721., 48.09, 
  31.48, 17.4, 8320., 56.48, 1.0423056*^7, 83.479, 45.3, 20.396, 14.524, 
  24574.382, 1.5, 175.695, 4.55, 35.3, 52., "", 4.21, 82.24, 0.888}, 
 {"GRC", "Europe", "Greece", "2021-05-25", 393583., 2402., 1759.571, 11872., 
  50., 48.286, 37760.806, 230.451, 168.815, 1139.013, 4.797, 4.633, 0.87, "", 
  "", "", "", "", "", "", "", 70102., 9.278919*^6, 890.23, 6.726, 46985., 
  4.508, 0.037, 26.7, "samples tested", 5.10783*^6, 3.357664*^6, 1.836773*^6, 
  95164., 84836., 49.01, 32.21, 17.62, 8139., 62.04, 1.0423056*^7, 83.479, 
  45.3, 20.396, 14.524, 24574.382, 1.5, 175.695, 4.55, 35.3, 52., "", 4.21, 
  82.24, 0.888}, {"GRC", "Europe", "Greece", "2021-05-26", 395094., 1511., 
  1648., 11916., 44., 47., 37905.774, 144.967, 158.111, 1143.235, 4.221, 
  4.509, 0.87, "", "", "", "", "", "", "", "", 49992., 9.328911*^6, 895.026, 
  4.796, 46529., 4.464, 0.035, 28.2, "samples tested", 5.206825*^6, 
  3.416341*^6, 1.880694*^6, 98995., 84440., 49.95, 32.78, 18.04, 8101., 
  62.04, 1.0423056*^7, 83.479, 45.3, 20.396, 14.524, 24574.382, 1.5, 175.695, 
  4.55, 35.3, 52., "", 4.21, 82.24, 0.888}, {"GRC", "Europe", "Greece", 
  "2021-05-27", 396970., 1876., 1646.571, 11955., 39., 44.857, 38085.759, 
  179.986, 157.974, 1146.976, 3.742, 4.304, 0.86, "", "", "", "", "", "", "", 
  "", 49437., 9.378348*^6, 899.77, 4.743, 45517., 4.367, 0.036, 27.6, 
  "samples tested", 5.305355*^6, 3.474645*^6, 1.92449*^6, 98530., 84088., 
  50.9, 33.34, 18.46, 8067., 62.04, 1.0423056*^7, 83.479, 45.3, 20.396, 
  14.524, 24574.382, 1.5, 175.695, 4.55, 35.3, 52., "", 4.21, 82.24, 0.888}, 
 {"GRC", "Europe", "Greece", "2021-05-28", 398898., 1928., 1638.857, 11995., 
  40., 42.571, 38270.734, 184.975, 157.234, 1150.814, 3.838, 4.084, 0.86, "", 
  "", "", "", "", "", "", "", 48989., 9.427337*^6, 904.47, 4.7, 44988., 
  4.316, 0.036, 27.5, "samples tested", 5.402105*^6, 3.532531*^6, 
  1.967849*^6, 96750., 83875., 51.83, 33.89, 18.88, 8047., 62.04, 
  1.0423056*^7, 83.479, 45.3, 20.396, 14.524, 24574.382, 1.5, 175.695, 4.55, 
  35.3, 52., "", 4.21, 82.24, 0.888}, {"GRC", "Europe", "Greece", 
  "2021-05-29", 400395., 1497., 1638., 12024., 29., 41.429, 38414.358, 
  143.624, 157.152, 1153.596, 2.782, 3.975, 0.85, "", "", "", "", "", "", "", 
  "", 50467., 9.477804*^6, 909.311, 4.842, 44320., 4.252, 0.037, 27.1, 
  "samples tested", 5.498042*^6, 3.589514*^6, 2.010989*^6, 95937., 83530., 
  52.75, 34.44, 19.29, 8014., 62.04, 1.0423056*^7, 83.479, 45.3, 20.396, 
  14.524, 24574.382, 1.5, 175.695, 4.55, 35.3, 52., "", 4.21, 82.24, 0.888}, 
 {"GRC", "Europe", "Greece", "2021-05-30", 401301., 906., 1642.429, 12054., 
  30., 40.286, 38501.28, 86.923, 157.576, 1156.475, 2.878, 3.865, 0.84, "", 
  "", "", "", 130.306, 12.502, "", "", 19775., 9.497579*^6, 911.209, 1.897, 
  44277., 4.248, 0.037, 27., "samples tested", "", "", "", "", 83548., "", 
  "", "", 8016., 62.04, 1.0423056*^7, 83.479, 45.3, 20.396, 14.524, 
  24574.382, 1.5, 175.695, 4.55, 35.3, 52., "", 4.21, 82.24, 0.888}, 
 {"GRC", "Europe", "Greece", "2021-05-31", 402306., 1005., 1589.286, 12095., 
  41., 39., 38597.701, 96.421, 152.478, 1160.408, 3.934, 3.742, 0.83, "", "", 
  "", "", "", "", "", "", 22986., 9.520565*^6, 913.414, 2.205, 44535., 4.273, 
  0.036, 28., "samples tested", 5.597624*^6, 3.647975*^6, 2.058287*^6, "", 
  83565., 53.7, 35., 19.75, 8017., 62.04, 1.0423056*^7, 83.479, 45.3, 20.396, 
  14.524, 24574.382, 1.5, 175.695, 4.55, 35.3, 52., "", 4.21, 82.24, 0.888}, 
 {"GRC", "Europe", "Greece", "2021-06-01", 404163., 1857., 1511.429, 12122., 
  27., 35.714, 38775.864, 178.163, 145.008, 1162.999, 2.59, 3.426, 0.82, "", 
  "", "", "", "", "", "", "", 61644., 9.582209*^6, 919.328, 5.914, 43327., 
  4.157, 0.035, 28.7, "samples tested", 5.691818*^6, 3.698975*^6, 
  2.105971*^6, 94194., 83427., 54.61, 35.49, 20.2, 8004., 62.04, 
  1.0423056*^7, 83.479, 45.3, 20.396, 14.524, 24574.382, 1.5, 175.695, 4.55, 
  35.3, 52., "", 4.21, 82.24, 0.888}, {"GRC", "Europe", "Greece", 
  "2021-06-02", 405542., 1379., 1492.571, 12145., 23., 32.714, 38908.167, 
  132.303, 143.199, 1165.205, 2.207, 3.139, 0.81, "", "", "", "", "", "", "", 
  "", 45184., 9.627393*^6, 923.663, 4.335, 42640., 4.091, 0.035, 28.6, 
  "samples tested", 5.79128*^6, 3.752217*^6, 2.155442*^6, 99462., 83494., 
  55.56, 36., 20.68, 8011., 62.04, 1.0423056*^7, 83.479, 45.3, 20.396, 
  14.524, 24574.382, 1.5, 175.695, 4.55, 35.3, 52., "", 4.21, 82.24, 0.888}, 
 {"GRC", "Europe", "Greece", "2021-06-03", 406751., 1209., 1397.286, 12184., 
  39., 32.714, 39024.16, 115.993, 134.057, 1168.947, 3.742, 3.139, 0.8, "", 
  "", "", "", "", "", "", "", 46251., 9.673644*^6, 928.101, 4.437, 42185., 
  4.047, 0.033, 30.2, "samples tested", 5.888281*^6, 3.803175*^6, 2.20422*^6, 
  97001., 83275., 56.49, 36.49, 21.15, 7989., 62.04, 1.0423056*^7, 83.479, 
  45.3, 20.396, 14.524, 24574.382, 1.5, 175.695, 4.55, 35.3, 52., "", 4.21, 
  82.24, 0.888}, {"GRC", "Europe", "Greece", "2021-06-04", 407857., 1106., 
  1279.857, 12218., 34., 31.857, 39130.27, 106.111, 122.791, 1172.209, 3.262, 
  3.056, 0.8, "", "", "", "", "", "", "", "", 47808., 9.721452*^6, 932.687, 
  4.587, 42016., 4.031, 0.03, 32.8, "samples tested", 5.98648*^6, 
  3.854947*^6, 2.253347*^6, 98199., 83482., 57.43, 36.98, 21.62, 8009., 
  62.04, 1.0423056*^7, 83.479, 45.3, 20.396, 14.524, 24574.382, 1.5, 175.695, 
  4.55, 35.3, 52., "", 4.21, 82.24, 0.888}, {"GRC", "Europe", "Greece", 
  "2021-06-05", 408789., 932., 1199.143, 12253., 35., 32.714, 39219.688, 
  89.417, 115.047, 1175.567, 3.358, 3.139, 0.8, "", "", "", "", "", "", "", 
  "", 49808., 9.77126*^6, 937.466, 4.779, 41922., 4.022, 0.029, 35., 
  "samples tested", 6.084963*^6, 3.904249*^6, 2.305626*^6, 98483., 83846., 
  58.38, 37.46, 22.12, 8044., 62.04, 1.0423056*^7, 83.479, 45.3, 20.396, 
  14.524, 24574.382, 1.5, 175.695, 4.55, 35.3, 52., "", 4.21, 82.24, 0.888}, 
 {"GRC", "Europe", "Greece", "2021-06-06", 409368., 579., 1152.429, 12277., 
  24., 31.857, 39275.238, 55.55, 110.565, 1177.87, 2.303, 3.056, 0.8, "", "", 
  "", "", "", "", "", "", 20505., 9.791765*^6, 939.433, 1.967, 42027., 4.032, 
  0.027, 36.5, "samples tested", 6.156375*^6, 3.972036*^6, 2.309366*^6, 
  71412., 86935., 59.06, 38.11, 22.16, 8341., 62.04, 1.0423056*^7, 83.479, 
  45.3, 20.396, 14.524, 24574.382, 1.5, 175.695, 4.55, 35.3, 52., "", 4.21, 
  82.24, 0.888}, {"GRC", "Europe", "Greece", "2021-06-07", 410166., 798., 
  1122.857, 12301., 24., 29.429, 39351.799, 76.561, 107.728, 1180.172, 2.303, 
  2.823, "", "", "", "", "", "", "", "", "", 20703., 9.812468*^6, 941.419, 
  1.986, 41700., 4.001, 0.027, 37.1, "samples tested", 6.258951*^6, 
  4.021033*^6, 2.369187*^6, 102576., 94475., 60.05, 38.58, 22.73, 9064., 
  62.04, 1.0423056*^7, 83.479, 45.3, 20.396, 14.524, 24574.382, 1.5, 175.695, 
  4.55, 35.3, 52., "", 4.21, 82.24, 0.888}, {"GRL", "North America", 
  "Greenland", "2021-01-27", "", "", "", "", "", "", "", "", "", "", "", "", 
  "", "", "", "", "", "", "", "", "", "", "", "", "", "", "", "", "", "", 
  2584., 2584., "", "", "", 4.55, 4.55, "", "", 37.04, 56772., 0.137, "", "", 
  "", "", "", 199.941, 2.16, "", "", "", "", 71.7, ""}, 
 {"GRL", "North America", "Greenland", "2021-01-28", "", "", "", "", "", "", 
  "", "", "", "", "", "", "", "", "", "", "", "", "", "", "", "", "", "", "", 
  "", "", "", "", "", "", "", "", "", 77., "", "", "", 1356., 37.04, 56772., 
  0.137, "", "", "", "", "", 199.941, 2.16, "", "", "", "", 71.7, ""}, 
 {"GRL", "North America", "Greenland", "2021-01-29", "", "", "", "", "", "", 
  "", "", "", "", "", "", "", "", "", "", "", "", "", "", "", "", "", "", "", 
  "", "", "", "", "", "", "", "", "", 77., "", "", "", 1356., 37.04, 56772., 
  0.137, "", "", "", "", "", 199.941, 2.16, "", "", "", "", 71.7, ""}, 
 {"GRL", "North America", "Greenland", "2021-01-30", "", "", "", "", "", "", 
  "", "", "", "", "", "", "", "", "", "", "", "", "", "", "", "", "", "", "", 
  "", "", "", "", "", "", "", "", "", 77., "", "", "", 1356., 37.04, 56772., 
  0.137, "", "", "", "", "", 199.941, 2.16, "", "", "", "", 71.7, ""}, 
 {"GRL", "North America", "Greenland", "2021-01-31", "", "", "", "", "", "", 
  "", "", "", "", "", "", "", "", "", "", "", "", "", "", "", "", "", "", "", 
  "", "", "", "", "", "", "", "", "", 77., "", "", "", 1356., 37.04, 56772., 
  0.137, "", "", "", "", "", 199.941, 2.16, "", "", "", "", 71.7, ""}, 
 {"GRL", "North America", "Greenland", "2021-02-01", "", "", "", "", "", "", 
  "", "", "", "", "", "", "", "", "", "", "", "", "", "", "", "", "", "", "", 
  "", "", "", "", "", "", "", "", "", 77., "", "", "", 1356., 37.04, 56772., 
  0.137, "", "", "", "", "", 199.941, 2.16, "", "", "", "", 71.7, ""}, 
 {"GRL", "North America", "Greenland", "2021-02-02", "", "", "", "", "", "", 
  "", "", "", "", "", "", "", "", "", "", "", "", "", "", "", "", "", "", "", 
  "", "", "", "", "", "", "", "", "", 77., "", "", "", 1356., 37.04, 56772., 
  0.137, "", "", "", "", "", 199.941, 2.16, "", "", "", "", 71.7, ""}, 
 {"GRL", "North America", "Greenland", "2021-02-03", "", "", "", "", "", "", 
  "", "", "", "", "", "", "", "", "", "", "", "", "", "", "", "", "", "", "", 
  "", "", "", "", "", "", "", "", "", 77., "", "", "", 1356., 37.04, 56772., 
  0.137, "", "", "", "", "", 199.941, 2.16, "", "", "", "", 71.7, ""}, 
 {"GRL", "North America", "Greenland", "2021-02-04", "", "", "", "", "", "", 
  "", "", "", "", "", "", "", "", "", "", "", "", "", "", "", "", "", "", "", 
  "", "", "", "", "", "", "", "", "", 77., "", "", "", 1356., 37.04, 56772., 
  0.137, "", "", "", "", "", 199.941, 2.16, "", "", "", "", 71.7, ""}, 
 {"GRL", "North America", "Greenland", "2021-02-05", "", "", "", "", "", "", 
  "", "", "", "", "", "", "", "", "", "", "", "", "", "", "", "", "", "", "", 
  "", "", "", "", "", "", "", "", "", 77., "", "", "", 1356., 37.04, 56772., 
  0.137, "", "", "", "", "", 199.941, 2.16, "", "", "", "", 71.7, ""}, 
 {"GRL", "North America", "Greenland", "2021-02-06", "", "", "", "", "", "", 
  "", "", "", "", "", "", "", "", "", "", "", "", "", "", "", "", "", "", "", 
  "", "", "", "", "", "", "", "", "", 77., "", "", "", 1356., 37.04, 56772., 
  0.137, "", "", "", "", "", 199.941, 2.16, "", "", "", "", 71.7, ""}, 
 {"GRL", "North America", "Greenland", "2021-02-07", "", "", "", "", "", "", 
  "", "", "", "", "", "", "", "", "", "", "", "", "", "", "", "", "", "", "", 
  "", "", "", "", "", "", "", "", "", 77., "", "", "", 1356., 37.04, 56772., 
  0.137, "", "", "", "", "", 199.941, 2.16, "", "", "", "", 71.7, ""}, 
 {"GRL", "North America", "Greenland", "2021-02-08", "", "", "", "", "", "", 
  "", "", "", "", "", "", "", "", "", "", "", "", "", "", "", "", "", "", "", 
  "", "", "", "", "", "", "", "", "", 77., "", "", "", 1356., 37.04, 56772., 
  0.137, "", "", "", "", "", 199.941, 2.16, "", "", "", "", 71.7, ""}, 
 {"GRL", "North America", "Greenland", "2021-02-09", "", "", "", "", "", "", 
  "", "", "", "", "", "", "", "", "", "", "", "", "", "", "", "", "", "", "", 
  "", "", "", "", "", "", "", "", "", 77., "", "", "", 1356., 37.04, 56772., 
  0.137, "", "", "", "", "", 199.941, 2.16, "", "", "", "", 71.7, ""}, 
 {"GRL", "North America", "Greenland", "2021-02-10", "", "", "", "", "", "", 
  "", "", "", "", "", "", "", "", "", "", "", "", "", "", "", "", "", "", "", 
  "", "", "", "", "", "", "", "", "", 77., "", "", "", 1356., 42.59, 56772., 
  0.137, "", "", "", "", "", 199.941, 2.16, "", "", "", "", 71.7, ""}, 
 {"GRL", "North America", "Greenland", "2021-02-11", "", "", "", "", "", "", 
  "", "", "", "", "", "", "", "", "", "", "", "", "", "", "", "", "", "", "", 
  "", "", "", "", "", "", "", "", "", 77., "", "", "", 1356., 42.59, 56772., 
  0.137, "", "", "", "", "", 199.941, 2.16, "", "", "", "", 71.7, ""}, 
 {"GRL", "North America", "Greenland", "2021-02-12", "", "", "", "", "", "", 
  "", "", "", "", "", "", "", "", "", "", "", "", "", "", "", "", "", "", "", 
  "", "", "", "", "", "", "", "", "", 77., "", "", "", 1356., 42.59, 56772., 
  0.137, "", "", "", "", "", 199.941, 2.16, "", "", "", "", 71.7, ""}, 
 {"GRL", "North America", "Greenland", "2021-02-13", "", "", "", "", "", "", 
  "", "", "", "", "", "", "", "", "", "", "", "", "", "", "", "", "", "", "", 
  "", "", "", "", "", "", "", "", "", 77., "", "", "", 1356., 42.59, 56772., 
  0.137, "", "", "", "", "", 199.941, 2.16, "", "", "", "", 71.7, ""}, 
 {"GRL", "North America", "Greenland", "2021-02-14", "", "", "", "", "", "", 
  "", "", "", "", "", "", "", "", "", "", "", "", "", "", "", "", "", "", "", 
  "", "", "", "", "", "", "", "", "", 77., "", "", "", 1356., 42.59, 56772., 
  0.137, "", "", "", "", "", 199.941, 2.16, "", "", "", "", 71.7, ""}, 
 {"GRL", "North America", "Greenland", "2021-02-15", "", "", "", "", "", "", 
  "", "", "", "", "", "", "", "", "", "", "", "", "", "", "", "", "", "", "", 
  "", "", "", "", "", "", "", "", "", 77., "", "", "", 1356., 42.59, 56772., 
  0.137, "", "", "", "", "", 199.941, 2.16, "", "", "", "", 71.7, ""}, 
 {"GRL", "North America", "Greenland", "2021-02-16", "", "", "", "", "", "", 
  "", "", "", "", "", "", "", "", "", "", "", "", "", "", "", "", "", "", "", 
  "", "", "", "", "", "", "", "", "", 77., "", "", "", 1356., 42.59, 56772., 
  0.137, "", "", "", "", "", 199.941, 2.16, "", "", "", "", 71.7, ""}, 
 {"GRL", "North America", "Greenland", "2021-02-17", "", "", "", "", "", "", 
  "", "", "", "", "", "", "", "", "", "", "", "", "", "", "", "", "", "", "", 
  "", "", "", "", "", "", "", "", "", 77., "", "", "", 1356., 42.59, 56772., 
  0.137, "", "", "", "", "", 199.941, 2.16, "", "", "", "", 71.7, ""}, 
 {"GRL", "North America", "Greenland", "2021-02-18", "", "", "", "", "", "", 
  "", "", "", "", "", "", "", "", "", "", "", "", "", "", "", "", "", "", "", 
  "", "", "", "", "", "", "", "", "", 77., "", "", "", 1356., 42.59, 56772., 
  0.137, "", "", "", "", "", 199.941, 2.16, "", "", "", "", 71.7, ""}, 
 {"GRL", "North America", "Greenland", "2021-02-19", "", "", "", "", "", "", 
  "", "", "", "", "", "", "", "", "", "", "", "", "", "", "", "", "", "", "", 
  "", "", "", "", "", "", "", "", "", 77., "", "", "", 1356., 42.59, 56772., 
  0.137, "", "", "", "", "", 199.941, 2.16, "", "", "", "", 71.7, ""}, 
 {"GRL", "North America", "Greenland", "2021-02-20", "", "", "", "", "", "", 
  "", "", "", "", "", "", "", "", "", "", "", "", "", "", "", "", "", "", "", 
  "", "", "", "", "", "", "", "", "", 77., "", "", "", 1356., 42.59, 56772., 
  0.137, "", "", "", "", "", 199.941, 2.16, "", "", "", "", 71.7, ""}, 
 {"GRL", "North America", "Greenland", "2021-02-21", "", "", "", "", "", "", 
  "", "", "", "", "", "", "", "", "", "", "", "", "", "", "", "", "", "", "", 
  "", "", "", "", "", "", "", "", "", 77., "", "", "", 1356., 42.59, 56772., 
  0.137, "", "", "", "", "", 199.941, 2.16, "", "", "", "", 71.7, ""}, 
 {"GRL", "North America", "Greenland", "2021-02-22", "", "", "", "", "", "", 
  "", "", "", "", "", "", "", "", "", "", "", "", "", "", "", "", "", "", "", 
  "", "", "", "", "", "", "", "", "", 77., "", "", "", 1356., 42.59, 56772., 
  0.137, "", "", "", "", "", 199.941, 2.16, "", "", "", "", 71.7, ""}, 
 {"GRL", "North America", "Greenland", "2021-02-23", "", "", "", "", "", "", 
  "", "", "", "", "", "", "", "", "", "", "", "", "", "", "", "", "", "", "", 
  "", "", "", "", "", "", "", "", "", 77., "", "", "", 1356., 42.59, 56772., 
  0.137, "", "", "", "", "", 199.941, 2.16, "", "", "", "", 71.7, ""}, 
 {"GRL", "North America", "Greenland", "2021-02-24", "", "", "", "", "", "", 
  "", "", "", "", "", "", "", "", "", "", "", "", "", "", "", "", "", "", "", 
  "", "", "", "", "", "", "", "", "", 77., "", "", "", 1356., 42.59, 56772., 
  0.137, "", "", "", "", "", 199.941, 2.16, "", "", "", "", 71.7, ""}, 
 {"GRL", "North America", "Greenland", "2021-02-25", "", "", "", "", "", "", 
  "", "", "", "", "", "", "", "", "", "", "", "", "", "", "", "", "", "", "", 
  "", "", "", "", "", "", "", "", "", 77., "", "", "", 1356., 42.59, 56772., 
  0.137, "", "", "", "", "", 199.941, 2.16, "", "", "", "", 71.7, ""}, 
 {"GRL", "North America", "Greenland", "2021-02-26", "", "", "", "", "", "", 
  "", "", "", "", "", "", "", "", "", "", "", "", "", "", "", "", "", "", "", 
  "", "", "", "", "", "", "", "", "", 77., "", "", "", 1356., 42.59, 56772., 
  0.137, "", "", "", "", "", 199.941, 2.16, "", "", "", "", 71.7, ""}, 
 {"GRL", "North America", "Greenland", "2021-02-27", "", "", "", "", "", "", 
  "", "", "", "", "", "", "", "", "", "", "", "", "", "", "", "", "", "", "", 
  "", "", "", "", "", "", "", "", "", 77., "", "", "", 1356., 42.59, 56772., 
  0.137, "", "", "", "", "", 199.941, 2.16, "", "", "", "", 71.7, ""}, 
 {"GRL", "North America", "Greenland", "2021-02-28", "", "", "", "", "", "", 
  "", "", "", "", "", "", "", "", "", "", "", "", "", "", "", "", "", "", "", 
  "", "", "", "", "", "", "", "", "", 77., "", "", "", 1356., 42.59, 56772., 
  0.137, "", "", "", "", "", 199.941, 2.16, "", "", "", "", 71.7, ""}, 
 {"GRL", "North America", "Greenland", "2021-03-01", "", "", "", "", "", "", 
  "", "", "", "", "", "", "", "", "", "", "", "", "", "", "", "", "", "", "", 
  "", "", "", "", "", 5130., 3927., 1203., "", 77., 9.04, 6.92, 2.12, 1356., 
  42.59, 56772., 0.137, "", "", "", "", "", 199.941, 2.16, "", "", "", "", 
  71.7, ""}, {"GRL", "North America", "Greenland", "2021-03-02", "", "", "", 
  "", "", "", "", "", "", "", "", "", "", "", "", "", "", "", "", "", "", "", 
  "", "", "", "", "", "", "", "", "", "", "", "", 82., "", "", "", 1444., 
  42.59, 56772., 0.137, "", "", "", "", "", 199.941, 2.16, "", "", "", "", 
  71.7, ""}, {"GRL", "North America", "Greenland", "2021-03-03", "", "", "", 
  "", "", "", "", "", "", "", "", "", "", "", "", "", "", "", "", "", "", "", 
  "", "", "", "", "", "", "", "", "", "", "", "", 88., "", "", "", 1550., 
  42.59, 56772., 0.137, "", "", "", "", "", 199.941, 2.16, "", "", "", "", 
  71.7, ""}, {"GRL", "North America", "Greenland", "2021-03-04", "", "", "", 
  "", "", "", "", "", "", "", "", "", "", "", "", "", "", "", "", "", "", "", 
  "", "", "", "", "", "", "", "", "", "", "", "", 93., "", "", "", 1638., 
  42.59, 56772., 0.137, "", "", "", "", "", 199.941, 2.16, "", "", "", "", 
  71.7, ""}, {"GRL", "North America", "Greenland", "2021-03-05", "", "", "", 
  "", "", "", "", "", "", "", "", "", "", "", "", "", "", "", "", "", "", "", 
  "", "", "", "", "", "", "", "", "", "", "", "", 98., "", "", "", 1726., 
  42.59, 56772., 0.137, "", "", "", "", "", 199.941, 2.16, "", "", "", "", 
  71.7, ""}, {"GRL", "North America", "Greenland", "2021-03-06", "", "", "", 
  "", "", "", "", "", "", "", "", "", "", "", "", "", "", "", "", "", "", "", 
  "", "", "", "", "", "", "", "", "", "", "", "", 103., "", "", "", 1814., 
  42.59, 56772., 0.137, "", "", "", "", "", 199.941, 2.16, "", "", "", "", 
  71.7, ""}, {"GRL", "North America", "Greenland", "2021-03-07", "", "", "", 
  "", "", "", "", "", "", "", "", "", "", "", "", "", "", "", "", "", "", "", 
  "", "", "", "", "", "", "", "", "", "", "", "", 108., "", "", "", 1902., 
  42.59, 56772., 0.137, "", "", "", "", "", 199.941, 2.16, "", "", "", "", 
  71.7, ""}, {"GRL", "North America", "Greenland", "2021-03-08", "", "", "", 
  "", "", "", "", "", "", "", "", "", "", "", "", "", "", "", "", "", "", "", 
  "", "", "", "", "", "", "", "", "", "", "", "", 113., "", "", "", 1990., 
  42.59, 56772., 0.137, "", "", "", "", "", 199.941, 2.16, "", "", "", "", 
  71.7, ""}, {"GRL", "North America", "Greenland", "2021-03-09", "", "", "", 
  "", "", "", "", "", "", "", "", "", "", "", "", "", "", "", "", "", "", "", 
  "", "", "", "", "", "", "", "", "", "", "", "", 113., "", "", "", 1990., 
  42.59, 56772., 0.137, "", "", "", "", "", 199.941, 2.16, "", "", "", "", 
  71.7, ""}, {"GRL", "North America", "Greenland", "2021-03-10", "", "", "", 
  "", "", "", "", "", "", "", "", "", "", "", "", "", "", "", "", "", "", "", 
  "", "", "", "", "", "", "", "", "", "", "", "", 113., "", "", "", 1990., 
  42.59, 56772., 0.137, "", "", "", "", "", 199.941, 2.16, "", "", "", "", 
  71.7, ""}, {"GRL", "North America", "Greenland", "2021-03-11", "", "", "", 
  "", "", "", "", "", "", "", "", "", "", "", "", "", "", "", "", "", "", "", 
  "", "", "", "", "", "", "", "", "", "", "", "", 113., "", "", "", 1990., 
  42.59, 56772., 0.137, "", "", "", "", "", 199.941, 2.16, "", "", "", "", 
  71.7, ""}, {"GRL", "North America", "Greenland", "2021-03-12", "", "", "", 
  "", "", "", "", "", "", "", "", "", "", "", "", "", "", "", "", "", "", "", 
  "", "", "", "", "", "", "", "", "", "", "", "", 113., "", "", "", 1990., 
  42.59, 56772., 0.137, "", "", "", "", "", 199.941, 2.16, "", "", "", "", 
  71.7, ""}, {"GRL", "North America", "Greenland", "2021-03-13", "", "", "", 
  "", "", "", "", "", "", "", "", "", "", "", "", "", "", "", "", "", "", "", 
  "", "", "", "", "", "", "", "", "", "", "", "", 113., "", "", "", 1990., 
  42.59, 56772., 0.137, "", "", "", "", "", 199.941, 2.16, "", "", "", "", 
  71.7, ""}, {"GRL", "North America", "Greenland", "2021-03-14", "", "", "", 
  "", "", "", "", "", "", "", "", "", "", "", "", "", "", "", "", "", "", "", 
  "", "", "", "", "", "", "", "", "", "", "", "", 113., "", "", "", 1990., 
  42.59, 56772., 0.137, "", "", "", "", "", 199.941, 2.16, "", "", "", "", 
  71.7, ""}, {"GRL", "North America", "Greenland", "2021-03-15", "", "", "", 
  "", "", "", "", "", "", "", "", "", "", "", "", "", "", "", "", "", "", "", 
  "", "", "", "", "", "", "", "", "", "", "", "", 113., "", "", "", 1990., 
  42.59, 56772., 0.137, "", "", "", "", "", 199.941, 2.16, "", "", "", "", 
  71.7, ""}, {"GRL", "North America", "Greenland", "2021-03-16", "", "", "", 
  "", "", "", "", "", "", "", "", "", "", "", "", "", "", "", "", "", "", "", 
  "", "", "", "", "", "", "", "", "", "", "", "", 113., "", "", "", 1990., 
  37.04, 56772., 0.137, "", "", "", "", "", 199.941, 2.16, "", "", "", "", 
  71.7, ""}, {"GRL", "North America", "Greenland", "2021-03-17", "", "", "", 
  "", "", "", "", "", "", "", "", "", "", "", "", "", "", "", "", "", "", "", 
  "", "", "", "", "", "", "", "", "", "", "", "", 113., "", "", "", 1990., 
  37.04, 56772., 0.137, "", "", "", "", "", 199.941, 2.16, "", "", "", "", 
  71.7, ""}, {"GRL", "North America", "Greenland", "2021-03-18", "", "", "", 
  "", "", "", "", "", "", "", "", "", "", "", "", "", "", "", "", "", "", "", 
  "", "", "", "", "", "", "", "", "", "", "", "", 113., "", "", "", 1990., 
  37.04, 56772., 0.137, "", "", "", "", "", 199.941, 2.16, "", "", "", "", 
  71.7, ""}, {"GRL", "North America", "Greenland", "2021-03-19", "", "", "", 
  "", "", "", "", "", "", "", "", "", "", "", "", "", "", "", "", "", "", "", 
  "", "", "", "", "", "", "", "", "", "", "", "", 113., "", "", "", 1990., 
  37.04, 56772., 0.137, "", "", "", "", "", 199.941, 2.16, "", "", "", "", 
  71.7, ""}, {"GRL", "North America", "Greenland", "2021-03-20", "", "", "", 
  "", "", "", "", "", "", "", "", "", "", "", "", "", "", "", "", "", "", "", 
  "", "", "", "", "", "", "", "", "", "", "", "", 113., "", "", "", 1990., 
  37.04, 56772., 0.137, "", "", "", "", "", 199.941, 2.16, "", "", "", "", 
  71.7, ""}, {"GRL", "North America", "Greenland", "2021-03-21", "", "", "", 
  "", "", "", "", "", "", "", "", "", "", "", "", "", "", "", "", "", "", "", 
  "", "", "", "", "", "", "", "", "", "", "", "", 113., "", "", "", 1990., 
  37.04, 56772., 0.137, "", "", "", "", "", 199.941, 2.16, "", "", "", "", 
  71.7, ""}, {"GRL", "North America", "Greenland", "2021-03-22", "", "", "", 
  "", "", "", "", "", "", "", "", "", "", "", "", "", "", "", "", "", "", "", 
  "", "", "", "", "", "", "", "", "", "", "", "", 113., "", "", "", 1990., 
  37.04, 56772., 0.137, "", "", "", "", "", 199.941, 2.16, "", "", "", "", 
  71.7, ""}, {"GRL", "North America", "Greenland", "2021-03-23", "", "", "", 
  "", "", "", "", "", "", "", "", "", "", "", "", "", "", "", "", "", "", "", 
  "", "", "", "", "", "", "", "", "", "", "", "", 113., "", "", "", 1990., 
  37.04, 56772., 0.137, "", "", "", "", "", 199.941, 2.16, "", "", "", "", 
  71.7, ""}, {"GRL", "North America", "Greenland", "2021-03-24", "", "", "", 
  "", "", "", "", "", "", "", "", "", "", "", "", "", "", "", "", "", "", "", 
  "", "", "", "", "", "", "", "", "", "", "", "", 113., "", "", "", 1990., 
  37.04, 56772., 0.137, "", "", "", "", "", 199.941, 2.16, "", "", "", "", 
  71.7, ""}, {"GRL", "North America", "Greenland", "2021-03-25", "", "", "", 
  "", "", "", "", "", "", "", "", "", "", "", "", "", "", "", "", "", "", "", 
  "", "", "", "", "", "", "", "", "", "", "", "", 113., "", "", "", 1990., 
  37.04, 56772., 0.137, "", "", "", "", "", 199.941, 2.16, "", "", "", "", 
  71.7, ""}, {"GRL", "North America", "Greenland", "2021-03-26", "", "", "", 
  "", "", "", "", "", "", "", "", "", "", "", "", "", "", "", "", "", "", "", 
  "", "", "", "", "", "", "", "", "", "", "", "", 113., "", "", "", 1990., 
  37.04, 56772., 0.137, "", "", "", "", "", 199.941, 2.16, "", "", "", "", 
  71.7, ""}, {"GRL", "North America", "Greenland", "2021-03-27", "", "", "", 
  "", "", "", "", "", "", "", "", "", "", "", "", "", "", "", "", "", "", "", 
  "", "", "", "", "", "", "", "", "", "", "", "", 113., "", "", "", 1990., 
  37.04, 56772., 0.137, "", "", "", "", "", 199.941, 2.16, "", "", "", "", 
  71.7, ""}, {"GRL", "North America", "Greenland", "2021-03-28", "", "", "", 
  "", "", "", "", "", "", "", "", "", "", "", "", "", "", "", "", "", "", "", 
  "", "", "", "", "", "", "", "", "", "", "", "", 113., "", "", "", 1990., 
  37.04, 56772., 0.137, "", "", "", "", "", 199.941, 2.16, "", "", "", "", 
  71.7, ""}, {"GRL", "North America", "Greenland", "2021-03-29", "", "", "", 
  "", "", "", "", "", "", "", "", "", "", "", "", "", "", "", "", "", "", "", 
  "", "", "", "", "", "", "", "", "", "", "", "", 113., "", "", "", 1990., 
  37.04, 56772., 0.137, "", "", "", "", "", 199.941, 2.16, "", "", "", "", 
  71.7, ""}, {"GRL", "North America", "Greenland", "2021-03-30", "", "", "", 
  "", "", "", "", "", "", "", "", "", "", "", "", "", "", "", "", "", "", "", 
  "", "", "", "", "", "", "", "", "", "", "", "", 113., "", "", "", 1990., 
  37.04, 56772., 0.137, "", "", "", "", "", 199.941, 2.16, "", "", "", "", 
  71.7, ""}, {"GRL", "North America", "Greenland", "2021-03-31", "", "", "", 
  "", "", "", "", "", "", "", "", "", "", "", "", "", "", "", "", "", "", "", 
  "", "", "", "", "", "", "", "", "", "", "", "", 113., "", "", "", 1990., 
  37.04, 56772., 0.137, "", "", "", "", "", 199.941, 2.16, "", "", "", "", 
  71.7, ""}, {"GRL", "North America", "Greenland", "2021-04-01", "", "", "", 
  "", "", "", "", "", "", "", "", "", "", "", "", "", "", "", "", "", "", "", 
  "", "", "", "", "", "", "", "", "", "", "", "", 113., "", "", "", 1990., 
  37.04, 56772., 0.137, "", "", "", "", "", 199.941, 2.16, "", "", "", "", 
  71.7, ""}, {"GRL", "North America", "Greenland", "2021-04-02", "", "", "", 
  "", "", "", "", "", "", "", "", "", "", "", "", "", "", "", "", "", "", "", 
  "", "", "", "", "", "", "", "", "", "", "", "", 113., "", "", "", 1990., 
  37.04, 56772., 0.137, "", "", "", "", "", 199.941, 2.16, "", "", "", "", 
  71.7, ""}, {"GRL", "North America", "Greenland", "2021-04-03", "", "", "", 
  "", "", "", "", "", "", "", "", "", "", "", "", "", "", "", "", "", "", "", 
  "", "", "", "", "", "", "", "", "", "", "", "", 113., "", "", "", 1990., 
  37.04, 56772., 0.137, "", "", "", "", "", 199.941, 2.16, "", "", "", "", 
  71.7, ""}, {"GRL", "North America", "Greenland", "2021-04-04", "", "", "", 
  "", "", "", "", "", "", "", "", "", "", "", "", "", "", "", "", "", "", "", 
  "", "", "", "", "", "", "", "", "", "", "", "", 113., "", "", "", 1990., 
  37.04, 56772., 0.137, "", "", "", "", "", 199.941, 2.16, "", "", "", "", 
  71.7, ""}, {"GRL", "North America", "Greenland", "2021-04-05", "", "", "", 
  "", "", "", "", "", "", "", "", "", "", "", "", "", "", "", "", "", "", "", 
  "", "", "", "", "", "", "", "", "", "", "", "", 113., "", "", "", 1990., 
  37.04, 56772., 0.137, "", "", "", "", "", 199.941, 2.16, "", "", "", "", 
  71.7, ""}, {"GRL", "North America", "Greenland", "2021-04-06", "", "", "", 
  "", "", "", "", "", "", "", "", "", "", "", "", "", "", "", "", "", "", "", 
  "", "", "", "", "", "", "", "", "", "", "", "", 113., "", "", "", 1990., 
  37.04, 56772., 0.137, "", "", "", "", "", 199.941, 2.16, "", "", "", "", 
  71.7, ""}, {"GRL", "North America", "Greenland", "2021-04-07", "", "", "", 
  "", "", "", "", "", "", "", "", "", "", "", "", "", "", "", "", "", "", "", 
  "", "", "", "", "", "", "", "", "", "", "", "", 113., "", "", "", 1990., 
  37.04, 56772., 0.137, "", "", "", "", "", 199.941, 2.16, "", "", "", "", 
  71.7, ""}, {"GRL", "North America", "Greenland", "2021-04-08", "", "", "", 
  "", "", "", "", "", "", "", "", "", "", "", "", "", "", "", "", "", "", "", 
  "", "", "", "", "", "", "", "", "", "", "", "", 113., "", "", "", 1990., 
  37.04, 56772., 0.137, "", "", "", "", "", 199.941, 2.16, "", "", "", "", 
  71.7, ""}, {"GRL", "North America", "Greenland", "2021-04-09", "", "", "", 
  "", "", "", "", "", "", "", "", "", "", "", "", "", "", "", "", "", "", "", 
  "", "", "", "", "", "", "", "", 9555., 5296., 4259., "", 113., 16.83, 9.33, 
  7.5, 1990., 37.04, 56772., 0.137, "", "", "", "", "", 199.941, 2.16, "", 
  "", "", "", 71.7, ""}, {"GRL", "North America", "Greenland", "2021-04-10", 
  "", "", "", "", "", "", "", "", "", "", "", "", "", "", "", "", "", "", "", 
  "", "", "", "", "", "", "", "", "", "", "", "", "", "", "", 109., "", "", 
  "", 1920., 37.04, 56772., 0.137, "", "", "", "", "", 199.941, 2.16, "", "", 
  "", "", 71.7, ""}, {"GRL", "North America", "Greenland", "2021-04-11", "", 
  "", "", "", "", "", "", "", "", "", "", "", "", "", "", "", "", "", "", "", 
  "", "", "", "", "", "", "", "", "", "", "", "", "", "", 105., "", "", "", 
  1850., 37.04, 56772., 0.137, "", "", "", "", "", 199.941, 2.16, "", "", "", 
  "", 71.7, ""}, {"GRL", "North America", "Greenland", "2021-04-12", "", "", 
  "", "", "", "", "", "", "", "", "", "", "", "", "", "", "", "", "", "", "", 
  "", "", "", "", "", "", "", "", "", 9808., 5531., 4277., "", 101., 17.28, 
  9.74, 7.53, 1779., 37.04, 56772., 0.137, "", "", "", "", "", 199.941, 2.16, 
  "", "", "", "", 71.7, ""}, {"GRL", "North America", "Greenland", 
  "2021-04-13", "", "", "", "", "", "", "", "", "", "", "", "", "", "", "", 
  "", "", "", "", "", "", "", "", "", "", "", "", "", "", "", 9996., 5700., 
  4296., 188., 112., 17.61, 10.04, 7.57, 1973., 37.04, 56772., 0.137, "", "", 
  "", "", "", 199.941, 2.16, "", "", "", "", 71.7, ""}, 
 {"GRL", "North America", "Greenland", "2021-04-14", "", "", "", "", "", "", 
  "", "", "", "", "", "", "", "", "", "", "", "", "", "", "", "", "", "", "", 
  "", "", "", "", "", 10142., 5845., 4297., 146., 116., 17.86, 10.3, 7.57, 
  2043., 37.04, 56772., 0.137, "", "", "", "", "", 199.941, 2.16, "", "", "", 
  "", 71.7, ""}, {"GRL", "North America", "Greenland", "2021-04-15", "", "", 
  "", "", "", "", "", "", "", "", "", "", "", "", "", "", "", "", "", "", "", 
  "", "", "", "", "", "", "", "", "", 10232., 5935., 4297., 90., 113., 18.02, 
  10.45, 7.57, 1990., 37.04, 56772., 0.137, "", "", "", "", "", 199.941, 
  2.16, "", "", "", "", 71.7, ""}, {"GRL", "North America", "Greenland", 
  "2021-04-16", "", "", "", "", "", "", "", "", "", "", "", "", "", "", "", 
  "", "", "", "", "", "", "", "", "", "", "", "", "", "", "", 10567., 6270., 
  4297., 335., 145., 18.61, 11.04, 7.57, 2554., 37.04, 56772., 0.137, "", "", 
  "", "", "", 199.941, 2.16, "", "", "", "", 71.7, ""}, 
 {"GRL", "North America", "Greenland", "2021-04-17", "", "", "", "", "", "", 
  "", "", "", "", "", "", "", "", "", "", "", "", "", "", "", "", "", "", "", 
  "", "", "", "", "", "", "", "", "", 152., "", "", "", 2677., 37.04, 56772., 
  0.137, "", "", "", "", "", 199.941, 2.16, "", "", "", "", 71.7, ""}, 
 {"GRL", "North America", "Greenland", "2021-04-18", "", "", "", "", "", "", 
  "", "", "", "", "", "", "", "", "", "", "", "", "", "", "", "", "", "", "", 
  "", "", "", "", "", "", "", "", "", 159., "", "", "", 2801., 37.04, 56772., 
  0.137, "", "", "", "", "", 199.941, 2.16, "", "", "", "", 71.7, ""}, 
 {"GRL", "North America", "Greenland", "2021-04-19", "", "", "", "", "", "", 
  "", "", "", "", "", "", "", "", "", "", "", "", "", "", "", "", "", "", "", 
  "", "", "", "", "", 10974., 6677., 4297., "", 167., 19.33, 11.76, 7.57, 
  2942., 37.04, 56772., 0.137, "", "", "", "", "", 199.941, 2.16, "", "", "", 
  "", 71.7, ""}, {"GRL", "North America", "Greenland", "2021-04-20", "", "", 
  "", "", "", "", "", "", "", "", "", "", "", "", "", "", "", "", "", "", "", 
  "", "", "", "", "", "", "", "", "", 11508., 7210., 4298., 534., 216., 
  20.27, 12.7, 7.57, 3805., 37.04, 56772., 0.137, "", "", "", "", "", 
  199.941, 2.16, "", "", "", "", 71.7, ""}, {"GRL", "North America", 
  "Greenland", "2021-04-21", "", "", "", "", "", "", "", "", "", "", "", "", 
  "", "", "", "", "", "", "", "", "", "", "", "", "", "", "", "", "", "", 
  12233., 7935., 4298., 725., 299., 21.55, 13.98, 7.57, 5267., 37.04, 56772., 
  0.137, "", "", "", "", "", 199.941, 2.16, "", "", "", "", 71.7, ""}, 
 {"GRL", "North America", "Greenland", "2021-04-22", "", "", "", "", "", "", 
  "", "", "", "", "", "", "", "", "", "", "", "", "", "", "", "", "", "", "", 
  "", "", "", "", "", 12434., 8136., 4298., 201., 315., 21.9, 14.33, 7.57, 
  5549., 37.04, 56772., 0.137, "", "", "", "", "", 199.941, 2.16, "", "", "", 
  "", 71.7, ""}, {"GRL", "North America", "Greenland", "2021-04-23", "", "", 
  "", "", "", "", "", "", "", "", "", "", "", "", "", "", "", "", "", "", "", 
  "", "", "", "", "", "", "", "", "", 12859., 8561., 4298., 425., 327., 
  22.65, 15.08, 7.57, 5760., 37.04, 56772., 0.137, "", "", "", "", "", 
  199.941, 2.16, "", "", "", "", 71.7, ""}, {"GRL", "North America", 
  "Greenland", "2021-04-24", "", "", "", "", "", "", "", "", "", "", "", "", 
  "", "", "", "", "", "", "", "", "", "", "", "", "", "", "", "", "", "", "", 
  "", "", "", 320., "", "", "", 5637., 37.04, 56772., 0.137, "", "", "", "", 
  "", 199.941, 2.16, "", "", "", "", 71.7, ""}, 
 {"GRL", "North America", "Greenland", "2021-04-25", "", "", "", "", "", "", 
  "", "", "", "", "", "", "", "", "", "", "", "", "", "", "", "", "", "", "", 
  "", "", "", "", "", "", "", "", "", 312., "", "", "", 5496., 37.04, 56772., 
  0.137, "", "", "", "", "", 199.941, 2.16, "", "", "", "", 71.7, ""}, 
 {"GRL", "North America", "Greenland", "2021-04-26", "", "", "", "", "", "", 
  "", "", "", "", "", "", "", "", "", "", "", "", "", "", "", "", "", "", "", 
  "", "", "", "", "", 13108., 8810., 4298., "", 305., 23.09, 15.52, 7.57, 
  5372., 37.04, 56772., 0.137, "", "", "", "", "", 199.941, 2.16, "", "", "", 
  "", 71.7, ""}, {"GRL", "North America", "Greenland", "2021-04-27", "", "", 
  "", "", "", "", "", "", "", "", "", "", "", "", "", "", "", "", "", "", "", 
  "", "", "", "", "", "", "", "", "", 13214., 8835., 4379., 106., 244., 
  23.28, 15.56, 7.71, 4298., 37.04, 56772., 0.137, "", "", "", "", "", 
  199.941, 2.16, "", "", "", "", 71.7, ""}, {"GRL", "North America", 
  "Greenland", "2021-04-28", "", "", "", "", "", "", "", "", "", "", "", "", 
  "", "", "", "", "", "", "", "", "", "", "", "", "", "", "", "", "", "", 
  13847., 8858., 4989., 633., 231., 24.39, 15.6, 8.79, 4069., 55.56, 56772., 
  0.137, "", "", "", "", "", 199.941, 2.16, "", "", "", "", 71.7, ""}, 
 {"GRL", "North America", "Greenland", "2021-04-29", "", "", "", "", "", "", 
  "", "", "", "", "", "", "", "", "", "", "", "", "", "", "", "", "", "", "", 
  "", "", "", "", "", 14139., 8867., 5272., 292., 244., 24.9, 15.62, 9.29, 
  4298., 55.56, 56772., 0.137, "", "", "", "", "", 199.941, 2.16, "", "", "", 
  "", 71.7, ""}, {"GRL", "North America", "Greenland", "2021-04-30", "", "", 
  "", "", "", "", "", "", "", "", "", "", "", "", "", "", "", "", "", "", "", 
  "", "", "", "", "", "", "", "", "", "", "", "", "", 184., "", "", "", 
  3241., 55.56, 56772., 0.137, "", "", "", "", "", 199.941, 2.16, "", "", "", 
  "", 71.7, ""}, {"GRL", "North America", "Greenland", "2021-05-01", "", "", 
  "", "", "", "", "", "", "", "", "", "", "", "", "", "", "", "", "", "", "", 
  "", "", "", "", "", "", "", "", "", "", "", "", "", 174., "", "", "", 
  3065., 55.56, 56772., 0.137, "", "", "", "", "", 199.941, 2.16, "", "", "", 
  "", 71.7, ""}, {"GRL", "North America", "Greenland", "2021-05-02", "", "", 
  "", "", "", "", "", "", "", "", "", "", "", "", "", "", "", "", "", "", "", 
  "", "", "", "", "", "", "", "", "", "", "", "", "", 163., "", "", "", 
  2871., 55.56, 56772., 0.137, "", "", "", "", "", 199.941, 2.16, "", "", "", 
  "", 71.7, ""}, {"GRL", "North America", "Greenland", "2021-05-03", "", "", 
  "", "", "", "", "", "", "", "", "", "", "", "", "", "", "", "", "", "", "", 
  "", "", "", "", "", "", "", "", "", 14176., 8900., 5276., "", 153., 24.97, 
  15.68, 9.29, 2695., 55.56, 56772., 0.137, "", "", "", "", "", 199.941, 
  2.16, "", "", "", "", 71.7, ""}, {"GRL", "North America", "Greenland", 
  "2021-05-04", "", "", "", "", "", "", "", "", "", "", "", "", "", "", "", 
  "", "", "", "", "", "", "", "", "", "", "", "", "", "", "", 14177., 8900., 
  5277., 1., 138., 24.97, 15.68, 9.3, 2431., 55.56, 56772., 0.137, "", "", 
  "", "", "", 199.941, 2.16, "", "", "", "", 71.7, ""}, 
 {"GRL", "North America", "Greenland", "2021-05-05", "", "", "", "", "", "", 
  "", "", "", "", "", "", "", "", "", "", "", "", "", "", "", "", "", "", "", 
  "", "", "", "", "", "", "", "", "", 52., "", "", "", 916., 55.56, 56772., 
  0.137, "", "", "", "", "", 199.941, 2.16, "", "", "", "", 71.7, ""}, 
 {"GRL", "North America", "Greenland", "2021-05-06", "", "", "", "", "", "", 
  "", "", "", "", "", "", "", "", "", "", "", "", "", "", "", "", "", "", "", 
  "", "", "", "", "", "", "", "", "", 15., "", "", "", 264., 55.56, 56772., 
  0.137, "", "", "", "", "", 199.941, 2.16, "", "", "", "", 71.7, ""}, 
 {"GRL", "North America", "Greenland", "2021-05-07", "", "", "", "", "", "", 
  "", "", "", "", "", "", "", "", "", "", "", "", "", "", "", "", "", "", "", 
  "", "", "", "", "", 14278., 8994., 5284., "", 19., 25.15, 15.84, 9.31, 
  335., 55.56, 56772., 0.137, "", "", "", "", "", 199.941, 2.16, "", "", "", 
  "", 71.7, ""}, {"GRL", "North America", "Greenland", "2021-05-08", "", "", 
  "", "", "", "", "", "", "", "", "", "", "", "", "", "", "", "", "", "", "", 
  "", "", "", "", "", "", "", "", "", "", "", "", "", 41., "", "", "", 722., 
  55.56, 56772., 0.137, "", "", "", "", "", 199.941, 2.16, "", "", "", "", 
  71.7, ""}, {"GRL", "North America", "Greenland", "2021-05-09", "", "", "", 
  "", "", "", "", "", "", "", "", "", "", "", "", "", "", "", "", "", "", "", 
  "", "", "", "", "", "", "", "", "", "", "", "", 63., "", "", "", 1110., 
  55.56, 56772., 0.137, "", "", "", "", "", 199.941, 2.16, "", "", "", "", 
  71.7, ""}, {"GRL", "North America", "Greenland", "2021-05-10", "", "", "", 
  "", "", "", "", "", "", "", "", "", "", "", "", "", "", "", "", "", "", "", 
  "", "", "", "", "", "", "", "", 14771., 9326., 5445., "", 85., 26.02, 
  16.43, 9.59, 1497., 55.56, 56772., 0.137, "", "", "", "", "", 199.941, 
  2.16, "", "", "", "", 71.7, ""}, {"GRL", "North America", "Greenland", 
  "2021-05-11", "", "", "", "", "", "", "", "", "", "", "", "", "", "", "", 
  "", "", "", "", "", "", "", "", "", "", "", "", "", "", "", 14914., 9432., 
  5482., 143., 105., 26.27, 16.61, 9.66, 1850., 55.56, 56772., 0.137, "", "", 
  "", "", "", 199.941, 2.16, "", "", "", "", 71.7, ""}, 
 {"GRL", "North America", "Greenland", "2021-05-12", "", "", "", "", "", "", 
  "", "", "", "", "", "", "", "", "", "", "", "", "", "", "", "", "", "", "", 
  "", "", "", "", "", 15308., 9715., 5593., 394., 157., 26.96, 17.11, 9.85, 
  2765., 55.56, 56772., 0.137, "", "", "", "", "", 199.941, 2.16, "", "", "", 
  "", 71.7, ""}, {"GRL", "North America", "Greenland", "2021-05-13", "", "", 
  "", "", "", "", "", "", "", "", "", "", "", "", "", "", "", "", "", "", "", 
  "", "", "", "", "", "", "", "", "", "", "", "", "", 221., "", "", "", 
  3893., 55.56, 56772., 0.137, "", "", "", "", "", 199.941, 2.16, "", "", "", 
  "", 71.7, ""}, {"GRL", "North America", "Greenland", "2021-05-14", "", "", 
  "", "", "", "", "", "", "", "", "", "", "", "", "", "", "", "", "", "", "", 
  "", "", "", "", "", "", "", "", "", 16268., 10222., 6046., "", 284., 28.65, 
  18.01, 10.65, 5002., 55.56, 56772., 0.137, "", "", "", "", "", 199.941, 
  2.16, "", "", "", "", 71.7, ""}, {"GRL", "North America", "Greenland", 
  "2021-05-15", "", "", "", "", "", "", "", "", "", "", "", "", "", "", "", 
  "", "", "", "", "", "", "", "", "", "", "", "", "", "", "", "", "", "", "", 
  311., "", "", "", 5478., 55.56, 56772., 0.137, "", "", "", "", "", 199.941, 
  2.16, "", "", "", "", 71.7, ""}, {"GRL", "North America", "Greenland", 
  "2021-05-16", "", "", "", "", "", "", "", "", "", "", "", "", "", "", "", 
  "", "", "", "", "", "", "", "", "", "", "", "", "", "", "", "", "", "", "", 
  338., "", "", "", 5954., 55.56, 56772., 0.137, "", "", "", "", "", 199.941, 
  2.16, "", "", "", "", 71.7, ""}, {"GRL", "North America", "Greenland", 
  "2021-05-17", "", "", "", "", "", "", "", "", "", "", "", "", "", "", "", 
  "", "", "", "", "", "", "", "", "", "", "", "", "", "", "", 17324., 10921., 
  6403., "", 365., 30.52, 19.24, 11.28, 6429., 55.56, 56772., 0.137, "", "", 
  "", "", "", 199.941, 2.16, "", "", "", "", 71.7, ""}, 
 {"GRL", "North America", "Greenland", "2021-05-18", "", "", "", "", "", "", 
  "", "", "", "", "", "", "", "", "", "", "", "", "", "", "", "", "", "", "", 
  "", "", "", "", "", 18461., 11475., 6986., 1137., 507., 32.52, 20.21, 
  12.31, 8930., 50.93, 56772., 0.137, "", "", "", "", "", 199.941, 2.16, "", 
  "", "", "", 71.7, ""}, {"GRL", "North America", "Greenland", "2021-05-19", 
  "", "", "", "", "", "", "", "", "", "", "", "", "", "", "", "", "", "", "", 
  "", "", "", "", "", "", "", "", "", "", "", 19241., 11577., 7664., 780., 
  562., 33.89, 20.39, 13.5, 9899., 50.93, 56772., 0.137, "", "", "", "", "", 
  199.941, 2.16, "", "", "", "", 71.7, ""}, {"GRL", "North America", 
  "Greenland", "2021-05-20", "", "", "", "", "", "", "", "", "", "", "", "", 
  "", "", "", "", "", "", "", "", "", "", "", "", "", "", "", "", "", "", "", 
  "", "", "", 535., "", "", "", 9424., 50.93, 56772., 0.137, "", "", "", "", 
  "", 199.941, 2.16, "", "", "", "", 71.7, ""}, 
 {"GRL", "North America", "Greenland", "2021-05-21", "", "", "", "", "", "", 
  "", "", "", "", "", "", "", "", "", "", "", "", "", "", "", "", "", "", "", 
  "", "", "", "", "", 19826., 11628., 8198., "", 508., 34.92, 20.48, 14.44, 
  8948., 50.93, 56772., 0.137, "", "", "", "", "", 199.941, 2.16, "", "", "", 
  "", 71.7, ""}, {"GRL", "North America", "Greenland", "2021-05-22", "", "", 
  "", "", "", "", "", "", "", "", "", "", "", "", "", "", "", "", "", "", "", 
  "", "", "", "", "", "", "", "", "", "", "", "", "", 467., "", "", "", 
  8226., 50.93, 56772., 0.137, "", "", "", "", "", 199.941, 2.16, "", "", "", 
  "", 71.7, ""}, {"GRL", "North America", "Greenland", "2021-05-23", "", "", 
  "", "", "", "", "", "", "", "", "", "", "", "", "", "", "", "", "", "", "", 
  "", "", "", "", "", "", "", "", "", "", "", "", "", 426., "", "", "", 
  7504., 50.93, 56772., 0.137, "", "", "", "", "", 199.941, 2.16, "", "", "", 
  "", 71.7, ""}, {"GRL", "North America", "Greenland", "2021-05-24", "", "", 
  "", "", "", "", "", "", "", "", "", "", "", "", "", "", "", "", "", "", "", 
  "", "", "", "", "", "", "", "", "", "", "", "", "", 385., "", "", "", 
  6782., 50.93, 56772., 0.137, "", "", "", "", "", 199.941, 2.16, "", "", "", 
  "", 71.7, ""}, {"GRL", "North America", "Greenland", "2021-05-25", "", "", 
  "", "", "", "", "", "", "", "", "", "", "", "", "", "", "", "", "", "", "", 
  "", "", "", "", "", "", "", "", "", 20083., 11822., 8261., "", 232., 35.37, 
  20.82, 14.55, 4087., 50.93, 56772., 0.137, "", "", "", "", "", 199.941, 
  2.16, "", "", "", "", 71.7, ""}, {"GRL", "North America", "Greenland", 
  "2021-05-26", "", "", "", "", "", "", "", "", "", "", "", "", "", "", "", 
  "", "", "", "", "", "", "", "", "", "", "", "", "", "", "", 20606., 12282., 
  8324., 523., 195., 36.3, 21.63, 14.66, 3435., 50.93, 56772., 0.137, "", "", 
  "", "", "", 199.941, 2.16, "", "", "", "", 71.7, ""}, 
 {"GRL", "North America", "Greenland", "2021-05-27", "", "", "", "", "", "", 
  "", "", "", "", "", "", "", "", "", "", "", "", "", "", "", "", "", "", "", 
  "", "", "", "", "", 20910., 12584., 8326., 304., 197., 36.83, 22.17, 14.67, 
  3470., 50.93, 56772., 0.137, "", "", "", "", "", 199.941, 2.16, "", "", "", 
  "", 71.7, ""}, {"GRL", "North America", "Greenland", "2021-05-28", "", "", 
  "", "", "", "", "", "", "", "", "", "", "", "", "", "", "", "", "", "", "", 
  "", "", "", "", "", "", "", "", "", 20910., 13361., 8333., 0., 155., 36.83, 
  23.53, 14.68, 2730., 50.93, 56772., 0.137, "", "", "", "", "", 199.941, 
  2.16, "", "", "", "", 71.7, ""}, {"GRL", "North America", "Greenland", 
  "2021-05-29", "", "", "", "", "", "", "", "", "", "", "", "", "", "", "", 
  "", "", "", "", "", "", "", "", "", "", "", "", "", "", "", "", "", "", "", 
  202., "", "", "", 3558., 50.93, 56772., 0.137, "", "", "", "", "", 199.941, 
  2.16, "", "", "", "", 71.7, ""}, {"GRL", "North America", "Greenland", 
  "2021-05-30", "", "", "", "", "", "", "", "", "", "", "", "", "", "", "", 
  "", "", "", "", "", "", "", "", "", "", "", "", "", "", "", 21694., 13361., 
  8333., "", 248., 38.21, 23.53, 14.68, 4368., 50.93, 56772., 0.137, "", "", 
  "", "", "", 199.941, 2.16, "", "", "", "", 71.7, ""}, 
 {"GRL", "North America", "Greenland", "2021-05-31", "", "", "", "", "", "", 
  "", "", "", "", "", "", "", "", "", "", "", "", "", "", "", "", "", "", "", 
  "", "", "", "", "", 22376., 14036., 8340., 682., 337., 39.41, 24.72, 14.69, 
  5936., 50.93, 56772., 0.137, "", "", "", "", "", 199.941, 2.16, "", "", "", 
  "", 71.7, ""}, {"GRL", "North America", "Greenland", "2021-06-01", "", "", 
  "", "", "", "", "", "", "", "", "", "", "", "", "", "", "", "", "", "", "", 
  "", "", "", "", "", "", "", "", "", 23080., 14691., 8389., 704., 428., 
  40.65, 25.88, 14.78, 7539., 50.93, 56772., 0.137, "", "", "", "", "", 
  199.941, 2.16, "", "", "", "", 71.7, ""}, {"GRL", "North America", 
  "Greenland", "2021-06-02", "", "", "", "", "", "", "", "", "", "", "", "", 
  "", "", "", "", "", "", "", "", "", "", "", "", "", "", "", "", "", "", 
  23911., 15516., 8395., 831., 472., 42.12, 27.33, 14.79, 8314., 50.93, 
  56772., 0.137, "", "", "", "", "", 199.941, 2.16, "", "", "", "", 71.7, 
  ""}, {"GRL", "North America", "Greenland", "2021-06-03", "", "", "", "", 
  "", "", "", "", "", "", "", "", "", "", "", "", "", "", "", "", "", "", "", 
  "", "", "", "", "", "", "", 25335., 16879., 8456., 1424., 632., 44.63, 
  29.73, 14.89, 11132., 50.93, 56772., 0.137, "", "", "", "", "", 199.941, 
  2.16, "", "", "", "", 71.7, ""}, {"GRL", "North America", "Greenland", 
  "2021-06-04", "", "", "", "", "", "", "", "", "", "", "", "", "", "", "", 
  "", "", "", "", "", "", "", "", "", "", "", "", "", "", "", 26063., 17598., 
  8465., 728., 736., 45.91, 31., 14.91, 12964., 50.93, 56772., 0.137, "", "", 
  "", "", "", 199.941, 2.16, "", "", "", "", 71.7, ""}, 
 {"GRL", "North America", "Greenland", "2021-06-05", "", "", "", "", "", "", 
  "", "", "", "", "", "", "", "", "", "", "", "", "", "", "", "", "", "", "", 
  "", "", "", "", "", "", "", "", "", 686., "", "", "", 12083., 50.93, 
  56772., 0.137, "", "", "", "", "", 199.941, 2.16, "", "", "", "", 71.7, 
  ""}, {"GRL", "North America", "Greenland", "2021-06-06", "", "", "", "", 
  "", "", "", "", "", "", "", "", "", "", "", "", "", "", "", "", "", "", "", 
  "", "", "", "", "", "", "", "", "", "", "", 635., "", "", "", 11185., "", 
  56772., 0.137, "", "", "", "", "", 199.941, 2.16, "", "", "", "", 71.7, 
  ""}, {"GRL", "North America", "Greenland", "2021-06-07", "", "", "", "", 
  "", "", "", "", "", "", "", "", "", "", "", "", "", "", "", "", "", "", "", 
  "", "", "", "", "", "", "", 26182., 17679., 8503., "", 544., 46.12, 31.14, 
  14.98, 9582., "", 56772., 0.137, "", "", "", "", "", 199.941, 2.16, "", "", 
  "", "", 71.7, ""}, {"GRD", "North America", "Grenada", "2020-03-22", 1., 
  1., "", "", "", "", 8.887, 8.887, "", "", "", "", "", "", "", "", "", "", 
  "", "", "", "", "", "", "", "", "", "", "", "", "", "", "", "", "", "", "", 
  "", "", "", 112519., 317.132, 29.4, 7.304, 5.021, 13593.877, "", 243.964, 
  10.71, "", "", "", 3.7, 72.4, 0.779}, {"GRD", "North America", "Grenada", 
  "2020-03-23", 1., 0., "", "", "", "", 8.887, 0., "", "", "", "", "", "", 
  "", "", "", "", "", "", "", "", "", "", "", "", "", "", "", "", "", "", "", 
  "", "", "", "", "", "", "", 112519., 317.132, 29.4, 7.304, 5.021, 
  13593.877, "", 243.964, 10.71, "", "", "", 3.7, 72.4, 0.779}, 
 {"GRD", "North America", "Grenada", "2020-03-24", 1., 0., "", "", "", "", 
  8.887, 0., "", "", "", "", "", "", "", "", "", "", "", "", "", "", "", "", 
  "", "", "", "", "", "", "", "", "", "", "", "", "", "", "", "", 112519., 
  317.132, 29.4, 7.304, 5.021, 13593.877, "", 243.964, 10.71, "", "", "", 
  3.7, 72.4, 0.779}, {"GRD", "North America", "Grenada", "2020-03-25", 1., 
  0., "", "", "", "", 8.887, 0., "", "", "", "", "", "", "", "", "", "", "", 
  "", "", "", "", "", "", "", "", "", "", "", "", "", "", "", "", "", "", "", 
  "", "", 112519., 317.132, 29.4, 7.304, 5.021, 13593.877, "", 243.964, 
  10.71, "", "", "", 3.7, 72.4, 0.779}, {"GRD", "North America", "Grenada", 
  "2020-03-26", 7., 6., "", "", "", "", 62.212, 53.324, "", "", "", "", "", 
  "", "", "", "", "", "", "", "", "", "", "", "", "", "", "", "", "", "", "", 
  "", "", "", "", "", "", "", "", 112519., 317.132, 29.4, 7.304, 5.021, 
  13593.877, "", 243.964, 10.71, "", "", "", 3.7, 72.4, 0.779}, 
 {"GRD", "North America", "Grenada", "2020-03-27", 7., 0., 1., "", "", 0., 
  62.212, 0., 8.887, "", "", 0., "", "", "", "", "", "", "", "", "", "", "", 
  "", "", "", "", "", "", "", "", "", "", "", "", "", "", "", "", "", 
  112519., 317.132, 29.4, 7.304, 5.021, 13593.877, "", 243.964, 10.71, "", 
  "", "", 3.7, 72.4, 0.779}, {"GRD", "North America", "Grenada", 
  "2020-03-28", 7., 0., 1., "", "", 0., 62.212, 0., 8.887, "", "", 0., "", 
  "", "", "", "", "", "", "", "", "", "", "", "", "", "", "", "", "", "", "", 
  "", "", "", "", "", "", "", "", 112519., 317.132, 29.4, 7.304, 5.021, 
  13593.877, "", 243.964, 10.71, "", "", "", 3.7, 72.4, 0.779}, 
 {"GRD", "North America", "Grenada", "2020-03-29", 9., 2., 1.143, "", "", 0., 
  79.986, 17.775, 10.157, "", "", 0., "", "", "", "", "", "", "", "", "", "", 
  "", "", "", "", "", "", "", "", "", "", "", "", "", "", "", "", "", "", 
  112519., 317.132, 29.4, 7.304, 5.021, 13593.877, "", 243.964, 10.71, "", 
  "", "", 3.7, 72.4, 0.779}, {"GRD", "North America", "Grenada", 
  "2020-03-30", 9., 0., 1.143, "", "", 0., 79.986, 0., 10.157, "", "", 0., 
  "", "", "", "", "", "", "", "", "", "", "", "", "", "", "", "", "", "", "", 
  "", "", "", "", "", "", "", "", "", 112519., 317.132, 29.4, 7.304, 5.021, 
  13593.877, "", 243.964, 10.71, "", "", "", 3.7, 72.4, 0.779}, 
 {"GRD", "North America", "Grenada", "2020-03-31", 9., 0., 1.143, "", "", 0., 
  79.986, 0., 10.157, "", "", 0., "", "", "", "", "", "", "", "", "", "", "", 
  "", "", "", "", "", "", "", "", "", "", "", "", "", "", "", "", "", 
  112519., 317.132, 29.4, 7.304, 5.021, 13593.877, "", 243.964, 10.71, "", 
  "", "", 3.7, 72.4, 0.779}, {"GRD", "North America", "Grenada", 
  "2020-04-01", 9., 0., 1.143, "", "", 0., 79.986, 0., 10.157, "", "", 0., 
  "", "", "", "", "", "", "", "", "", "", "", "", "", "", "", "", "", "", "", 
  "", "", "", "", "", "", "", "", "", 112519., 317.132, 29.4, 7.304, 5.021, 
  13593.877, "", 243.964, 10.71, "", "", "", 3.7, 72.4, 0.779}, 
 {"GRD", "North America", "Grenada", "2020-04-02", 10., 1., 0.429, "", "", 
  0., 88.874, 8.887, 3.809, "", "", 0., "", "", "", "", "", "", "", "", "", 
  "", "", "", "", "", "", "", "", "", "", "", "", "", "", "", "", "", "", "", 
  112519., 317.132, 29.4, 7.304, 5.021, 13593.877, "", 243.964, 10.71, "", 
  "", "", 3.7, 72.4, 0.779}, {"GRD", "North America", "Grenada", 
  "2020-04-03", 12., 2., 0.714, "", "", 0., 106.649, 17.775, 6.348, "", "", 
  0., "", "", "", "", "", "", "", "", "", "", "", "", "", "", "", "", "", "", 
  "", "", "", "", "", "", "", "", "", "", 112519., 317.132, 29.4, 7.304, 
  5.021, 13593.877, "", 243.964, 10.71, "", "", "", 3.7, 72.4, 0.779}, 
 {"GRD", "North America", "Grenada", "2020-04-04", 12., 0., 0.714, "", "", 
  0., 106.649, 0., 6.348, "", "", 0., "", "", "", "", "", "", "", "", "", "", 
  "", "", "", "", "", "", "", "", "", "", "", "", "", "", "", "", "", "", 
  112519., 317.132, 29.4, 7.304, 5.021, 13593.877, "", 243.964, 10.71, "", 
  "", "", 3.7, 72.4, 0.779}, {"GRD", "North America", "Grenada", 
  "2020-04-05", 12., 0., 0.429, "", "", 0., 106.649, 0., 3.809, "", "", 0., 
  "", "", "", "", "", "", "", "", "", "", "", "", "", "", "", "", "", "", "", 
  "", "", "", "", "", "", "", "", "", 112519., 317.132, 29.4, 7.304, 5.021, 
  13593.877, "", 243.964, 10.71, "", "", "", 3.7, 72.4, 0.779}, 
 {"GRD", "North America", "Grenada", "2020-04-06", 12., 0., 0.429, "", "", 
  0., 106.649, 0., 3.809, "", "", 0., "", "", "", "", "", "", "", "", "", "", 
  "", "", "", "", "", "", "", "", "", "", "", "", "", "", "", "", "", "", 
  112519., 317.132, 29.4, 7.304, 5.021, 13593.877, "", 243.964, 10.71, "", 
  "", "", 3.7, 72.4, 0.779}, {"GRD", "North America", "Grenada", 
  "2020-04-07", 12., 0., 0.429, "", "", 0., 106.649, 0., 3.809, "", "", 0., 
  "", "", "", "", "", "", "", "", "", "", "", "", "", "", "", "", "", "", "", 
  "", "", "", "", "", "", "", "", "", 112519., 317.132, 29.4, 7.304, 5.021, 
  13593.877, "", 243.964, 10.71, "", "", "", 3.7, 72.4, 0.779}, 
 {"GRD", "North America", "Grenada", "2020-04-08", 12., 0., 0.429, "", "", 
  0., 106.649, 0., 3.809, "", "", 0., "", "", "", "", "", "", "", "", "", "", 
  "", "", "", "", "", "", "", "", "", "", "", "", "", "", "", "", "", "", 
  112519., 317.132, 29.4, 7.304, 5.021, 13593.877, "", 243.964, 10.71, "", 
  "", "", 3.7, 72.4, 0.779}, {"GRD", "North America", "Grenada", 
  "2020-04-09", 12., 0., 0.286, "", "", 0., 106.649, 0., 2.539, "", "", 0., 
  "", "", "", "", "", "", "", "", "", "", "", "", "", "", "", "", "", "", "", 
  "", "", "", "", "", "", "", "", "", 112519., 317.132, 29.4, 7.304, 5.021, 
  13593.877, "", 243.964, 10.71, "", "", "", 3.7, 72.4, 0.779}, 
 {"GRD", "North America", "Grenada", "2020-04-10", 14., 2., 0.286, "", "", 
  0., 124.423, 17.775, 2.539, "", "", 0., "", "", "", "", "", "", "", "", "", 
  "", "", "", "", "", "", "", "", "", "", "", "", "", "", "", "", "", "", "", 
  112519., 317.132, 29.4, 7.304, 5.021, 13593.877, "", 243.964, 10.71, "", 
  "", "", 3.7, 72.4, 0.779}, {"GRD", "North America", "Grenada", 
  "2020-04-11", 14., 0., 0.286, "", "", 0., 124.423, 0., 2.539, "", "", 0., 
  "", "", "", "", "", "", "", "", "", "", "", "", "", "", "", "", "", "", "", 
  "", "", "", "", "", "", "", "", "", 112519., 317.132, 29.4, 7.304, 5.021, 
  13593.877, "", 243.964, 10.71, "", "", "", 3.7, 72.4, 0.779}, 
 {"GRD", "North America", "Grenada", "2020-04-12", 14., 0., 0.286, "", "", 
  0., 124.423, 0., 2.539, "", "", 0., "", "", "", "", "", "", "", "", "", "", 
  "", "", "", "", "", "", "", "", "", "", "", "", "", "", "", "", "", "", 
  112519., 317.132, 29.4, 7.304, 5.021, 13593.877, "", 243.964, 10.71, "", 
  "", "", 3.7, 72.4, 0.779}, {"GRD", "North America", "Grenada", 
  "2020-04-13", 14., 0., 0.286, "", "", 0., 124.423, 0., 2.539, "", "", 0., 
  "", "", "", "", "", "", "", "", "", "", "", "", "", "", "", "", "", "", "", 
  "", "", "", "", "", "", "", "", "", 112519., 317.132, 29.4, 7.304, 5.021, 
  13593.877, "", 243.964, 10.71, "", "", "", 3.7, 72.4, 0.779}, 
 {"GRD", "North America", "Grenada", "2020-04-14", 14., 0., 0.286, "", "", 
  0., 124.423, 0., 2.539, "", "", 0., "", "", "", "", "", "", "", "", "", "", 
  "", "", "", "", "", "", "", "", "", "", "", "", "", "", "", "", "", "", 
  112519., 317.132, 29.4, 7.304, 5.021, 13593.877, "", 243.964, 10.71, "", 
  "", "", 3.7, 72.4, 0.779}, {"GRD", "North America", "Grenada", 
  "2020-04-15", 14., 0., 0.286, "", "", 0., 124.423, 0., 2.539, "", "", 0., 
  "", "", "", "", "", "", "", "", "", "", "", "", "", "", "", "", "", "", "", 
  "", "", "", "", "", "", "", "", "", 112519., 317.132, 29.4, 7.304, 5.021, 
  13593.877, "", 243.964, 10.71, "", "", "", 3.7, 72.4, 0.779}, 
 {"GRD", "North America", "Grenada", "2020-04-16", 14., 0., 0.286, "", "", 
  0., 124.423, 0., 2.539, "", "", 0., "", "", "", "", "", "", "", "", "", "", 
  "", "", "", "", "", "", "", "", "", "", "", "", "", "", "", "", "", "", 
  112519., 317.132, 29.4, 7.304, 5.021, 13593.877, "", 243.964, 10.71, "", 
  "", "", 3.7, 72.4, 0.779}, {"GRD", "North America", "Grenada", 
  "2020-04-17", 14., 0., 0., "", "", 0., 124.423, 0., 0., "", "", 0., "", "", 
  "", "", "", "", "", "", "", "", "", "", "", "", "", "", "", "", "", "", "", 
  "", "", "", "", "", "", "", 112519., 317.132, 29.4, 7.304, 5.021, 
  13593.877, "", 243.964, 10.71, "", "", "", 3.7, 72.4, 0.779}, 
 {"GRD", "North America", "Grenada", "2020-04-18", 14., 0., 0., "", "", 0., 
  124.423, 0., 0., "", "", 0., "", "", "", "", "", "", "", "", "", "", "", 
  "", "", "", "", "", "", "", "", "", "", "", "", "", "", "", "", "", 
  112519., 317.132, 29.4, 7.304, 5.021, 13593.877, "", 243.964, 10.71, "", 
  "", "", 3.7, 72.4, 0.779}, {"GRD", "North America", "Grenada", 
  "2020-04-19", 14., 0., 0., "", "", 0., 124.423, 0., 0., "", "", 0., "", "", 
  "", "", "", "", "", "", "", "", "", "", "", "", "", "", "", "", "", "", "", 
  "", "", "", "", "", "", "", 112519., 317.132, 29.4, 7.304, 5.021, 
  13593.877, "", 243.964, 10.71, "", "", "", 3.7, 72.4, 0.779}, 
 {"GRD", "North America", "Grenada", "2020-04-20", 14., 0., 0., "", "", 0., 
  124.423, 0., 0., "", "", 0., "", "", "", "", "", "", "", "", "", "", "", 
  "", "", "", "", "", "", "", "", "", "", "", "", "", "", "", "", "", 
  112519., 317.132, 29.4, 7.304, 5.021, 13593.877, "", 243.964, 10.71, "", 
  "", "", 3.7, 72.4, 0.779}, {"GRD", "North America", "Grenada", 
  "2020-04-21", 14., 0., 0., "", "", 0., 124.423, 0., 0., "", "", 0., "", "", 
  "", "", "", "", "", "", "", "", "", "", "", "", "", "", "", "", "", "", "", 
  "", "", "", "", "", "", "", 112519., 317.132, 29.4, 7.304, 5.021, 
  13593.877, "", 243.964, 10.71, "", "", "", 3.7, 72.4, 0.779}, 
 {"GRD", "North America", "Grenada", "2020-04-22", 15., 1., 0.143, "", "", 
  0., 133.311, 8.887, 1.27, "", "", 0., "", "", "", "", "", "", "", "", "", 
  "", "", "", "", "", "", "", "", "", "", "", "", "", "", "", "", "", "", "", 
  112519., 317.132, 29.4, 7.304, 5.021, 13593.877, "", 243.964, 10.71, "", 
  "", "", 3.7, 72.4, 0.779}, {"GRD", "North America", "Grenada", 
  "2020-04-23", 15., 0., 0.143, "", "", 0., 133.311, 0., 1.27, "", "", 0., 
  "", "", "", "", "", "", "", "", "", "", "", "", "", "", "", "", "", "", "", 
  "", "", "", "", "", "", "", "", "", 112519., 317.132, 29.4, 7.304, 5.021, 
  13593.877, "", 243.964, 10.71, "", "", "", 3.7, 72.4, 0.779}, 
 {"GRD", "North America", "Grenada", "2020-04-24", 15., 0., 0.143, "", "", 
  0., 133.311, 0., 1.27, "", "", 0., "", "", "", "", "", "", "", "", "", "", 
  "", "", "", "", "", "", "", "", "", "", "", "", "", "", "", "", "", "", 
  112519., 317.132, 29.4, 7.304, 5.021, 13593.877, "", 243.964, 10.71, "", 
  "", "", 3.7, 72.4, 0.779}, {"GRD", "North America", "Grenada", 
  "2020-04-25", 18., 3., 0.571, "", "", 0., 159.973, 26.662, 5.079, "", "", 
  0., "", "", "", "", "", "", "", "", "", "", "", "", "", "", "", "", "", "", 
  "", "", "", "", "", "", "", "", "", "", 112519., 317.132, 29.4, 7.304, 
  5.021, 13593.877, "", 243.964, 10.71, "", "", "", 3.7, 72.4, 0.779}, 
 {"GRD", "North America", "Grenada", "2020-04-26", 18., 0., 0.571, "", "", 
  0., 159.973, 0., 5.079, "", "", 0., "", "", "", "", "", "", "", "", "", "", 
  "", "", "", "", "", "", "", "", "", "", "", "", "", "", "", "", "", "", 
  112519., 317.132, 29.4, 7.304, 5.021, 13593.877, "", 243.964, 10.71, "", 
  "", "", 3.7, 72.4, 0.779}, {"GRD", "North America", "Grenada", 
  "2020-04-27", 18., 0., 0.571, "", "", 0., 159.973, 0., 5.079, "", "", 0., 
  "", "", "", "", "", "", "", "", "", "", "", "", "", "", "", "", "", "", "", 
  "", "", "", "", "", "", "", "", "", 112519., 317.132, 29.4, 7.304, 5.021, 
  13593.877, "", 243.964, 10.71, "", "", "", 3.7, 72.4, 0.779}, 
 {"GRD", "North America", "Grenada", "2020-04-28", 19., 1., 0.714, "", "", 
  0., 168.86, 8.887, 6.348, "", "", 0., "", "", "", "", "", "", "", "", "", 
  "", "", "", "", "", "", "", "", "", "", "", "", "", "", "", "", "", "", "", 
  112519., 317.132, 29.4, 7.304, 5.021, 13593.877, "", 243.964, 10.71, "", 
  "", "", 3.7, 72.4, 0.779}, {"GRD", "North America", "Grenada", 
  "2020-04-29", 20., 1., 0.714, "", "", 0., 177.748, 8.887, 6.348, "", "", 
  0., "", "", "", "", "", "", "", "", "", "", "", "", "", "", "", "", "", "", 
  "", "", "", "", "", "", "", "", "", "", 112519., 317.132, 29.4, 7.304, 
  5.021, 13593.877, "", 243.964, 10.71, "", "", "", 3.7, 72.4, 0.779}, 
 {"GRD", "North America", "Grenada", "2020-04-30", 20., 0., 0.714, "", "", 
  0., 177.748, 0., 6.348, "", "", 0., "", "", "", "", "", "", "", "", "", "", 
  "", "", "", "", "", "", "", "", "", "", "", "", "", "", "", "", "", "", 
  112519., 317.132, 29.4, 7.304, 5.021, 13593.877, "", 243.964, 10.71, "", 
  "", "", 3.7, 72.4, 0.779}, {"GRD", "North America", "Grenada", 
  "2020-05-01", 20., 0., 0.714, "", "", 0., 177.748, 0., 6.348, "", "", 0., 
  "", "", "", "", "", "", "", "", "", "", "", "", "", "", "", "", "", "", "", 
  "", "", "", "", "", "", "", "", "", 112519., 317.132, 29.4, 7.304, 5.021, 
  13593.877, "", 243.964, 10.71, "", "", "", 3.7, 72.4, 0.779}, 
 {"GRD", "North America", "Grenada", "2020-05-02", 21., 1., 0.429, "", "", 
  0., 186.635, 8.887, 3.809, "", "", 0., "", "", "", "", "", "", "", "", "", 
  "", "", "", "", "", "", "", "", "", "", "", "", "", "", "", "", "", "", "", 
  112519., 317.132, 29.4, 7.304, 5.021, 13593.877, "", 243.964, 10.71, "", 
  "", "", 3.7, 72.4, 0.779}, {"GRD", "North America", "Grenada", 
  "2020-05-03", 21., 0., 0.429, "", "", 0., 186.635, 0., 3.809, "", "", 0., 
  "", "", "", "", "", "", "", "", "", "", "", "", "", "", "", "", "", "", "", 
  "", "", "", "", "", "", "", "", "", 112519., 317.132, 29.4, 7.304, 5.021, 
  13593.877, "", 243.964, 10.71, "", "", "", 3.7, 72.4, 0.779}, 
 {"GRD", "North America", "Grenada", "2020-05-04", 21., 0., 0.429, "", "", 
  0., 186.635, 0., 3.809, "", "", 0., "", "", "", "", "", "", "", "", "", "", 
  "", "", "", "", "", "", "", "", "", "", "", "", "", "", "", "", "", "", 
  112519., 317.132, 29.4, 7.304, 5.021, 13593.877, "", 243.964, 10.71, "", 
  "", "", 3.7, 72.4, 0.779}, {"GRD", "North America", "Grenada", 
  "2020-05-05", 21., 0., 0.286, "", "", 0., 186.635, 0., 2.539, "", "", 0., 
  "", "", "", "", "", "", "", "", "", "", "", "", "", "", "", "", "", "", "", 
  "", "", "", "", "", "", "", "", "", 112519., 317.132, 29.4, 7.304, 5.021, 
  13593.877, "", 243.964, 10.71, "", "", "", 3.7, 72.4, 0.779}, 
 {"GRD", "North America", "Grenada", "2020-05-06", 21., 0., 0.143, "", "", 
  0., 186.635, 0., 1.27, "", "", 0., "", "", "", "", "", "", "", "", "", "", 
  "", "", "", "", "", "", "", "", "", "", "", "", "", "", "", "", "", "", 
  112519., 317.132, 29.4, 7.304, 5.021, 13593.877, "", 243.964, 10.71, "", 
  "", "", 3.7, 72.4, 0.779}, {"GRD", "North America", "Grenada", 
  "2020-05-07", 21., 0., 0.143, "", "", 0., 186.635, 0., 1.27, "", "", 0., 
  "", "", "", "", "", "", "", "", "", "", "", "", "", "", "", "", "", "", "", 
  "", "", "", "", "", "", "", "", "", 112519., 317.132, 29.4, 7.304, 5.021, 
  13593.877, "", 243.964, 10.71, "", "", "", 3.7, 72.4, 0.779}, 
 {"GRD", "North America", "Grenada", "2020-05-08", 21., 0., 0.143, "", "", 
  0., 186.635, 0., 1.27, "", "", 0., "", "", "", "", "", "", "", "", "", "", 
  "", "", "", "", "", "", "", "", "", "", "", "", "", "", "", "", "", "", 
  112519., 317.132, 29.4, 7.304, 5.021, 13593.877, "", 243.964, 10.71, "", 
  "", "", 3.7, 72.4, 0.779}, {"GRD", "North America", "Grenada", 
  "2020-05-09", 21., 0., 0., "", "", 0., 186.635, 0., 0., "", "", 0., "", "", 
  "", "", "", "", "", "", "", "", "", "", "", "", "", "", "", "", "", "", "", 
  "", "", "", "", "", "", "", 112519., 317.132, 29.4, 7.304, 5.021, 
  13593.877, "", 243.964, 10.71, "", "", "", 3.7, 72.4, 0.779}, 
 {"GRD", "North America", "Grenada", "2020-05-10", 21., 0., 0., "", "", 0., 
  186.635, 0., 0., "", "", 0., "", "", "", "", "", "", "", "", "", "", "", 
  "", "", "", "", "", "", "", "", "", "", "", "", "", "", "", "", "", 
  112519., 317.132, 29.4, 7.304, 5.021, 13593.877, "", 243.964, 10.71, "", 
  "", "", 3.7, 72.4, 0.779}, {"GRD", "North America", "Grenada", 
  "2020-05-11", 21., 0., 0., "", "", 0., 186.635, 0., 0., "", "", 0., "", "", 
  "", "", "", "", "", "", "", "", "", "", "", "", "", "", "", "", "", "", "", 
  "", "", "", "", "", "", "", 112519., 317.132, 29.4, 7.304, 5.021, 
  13593.877, "", 243.964, 10.71, "", "", "", 3.7, 72.4, 0.779}, 
 {"GRD", "North America", "Grenada", "2020-05-12", 21., 0., 0., "", "", 0., 
  186.635, 0., 0., "", "", 0., "", "", "", "", "", "", "", "", "", "", "", 
  "", "", "", "", "", "", "", "", "", "", "", "", "", "", "", "", "", 
  112519., 317.132, 29.4, 7.304, 5.021, 13593.877, "", 243.964, 10.71, "", 
  "", "", 3.7, 72.4, 0.779}, {"GRD", "North America", "Grenada", 
  "2020-05-13", 21., 0., 0., "", "", 0., 186.635, 0., 0., "", "", 0., "", "", 
  "", "", "", "", "", "", "", "", "", "", "", "", "", "", "", "", "", "", "", 
  "", "", "", "", "", "", "", 112519., 317.132, 29.4, 7.304, 5.021, 
  13593.877, "", 243.964, 10.71, "", "", "", 3.7, 72.4, 0.779}, 
 {"GRD", "North America", "Grenada", "2020-05-14", 21., 0., 0., "", "", 0., 
  186.635, 0., 0., "", "", 0., "", "", "", "", "", "", "", "", "", "", "", 
  "", "", "", "", "", "", "", "", "", "", "", "", "", "", "", "", "", 
  112519., 317.132, 29.4, 7.304, 5.021, 13593.877, "", 243.964, 10.71, "", 
  "", "", 3.7, 72.4, 0.779}, {"GRD", "North America", "Grenada", 
  "2020-05-15", 22., 1., 0.143, "", "", 0., 195.523, 8.887, 1.27, "", "", 0., 
  "", "", "", "", "", "", "", "", "", "", "", "", "", "", "", "", "", "", "", 
  "", "", "", "", "", "", "", "", "", 112519., 317.132, 29.4, 7.304, 5.021, 
  13593.877, "", 243.964, 10.71, "", "", "", 3.7, 72.4, 0.779}, 
 {"GRD", "North America", "Grenada", "2020-05-16", 22., 0., 0.143, "", "", 
  0., 195.523, 0., 1.27, "", "", 0., "", "", "", "", "", "", "", "", "", "", 
  "", "", "", "", "", "", "", "", "", "", "", "", "", "", "", "", "", "", 
  112519., 317.132, 29.4, 7.304, 5.021, 13593.877, "", 243.964, 10.71, "", 
  "", "", 3.7, 72.4, 0.779}, {"GRD", "North America", "Grenada", 
  "2020-05-17", 22., 0., 0.143, "", "", 0., 195.523, 0., 1.27, "", "", 0., 
  "", "", "", "", "", "", "", "", "", "", "", "", "", "", "", "", "", "", "", 
  "", "", "", "", "", "", "", "", "", 112519., 317.132, 29.4, 7.304, 5.021, 
  13593.877, "", 243.964, 10.71, "", "", "", 3.7, 72.4, 0.779}, 
 {"GRD", "North America", "Grenada", "2020-05-18", 22., 0., 0.143, "", "", 
  0., 195.523, 0., 1.27, "", "", 0., "", "", "", "", "", "", "", "", "", "", 
  "", "", "", "", "", "", "", "", "", "", "", "", "", "", "", "", "", "", 
  112519., 317.132, 29.4, 7.304, 5.021, 13593.877, "", 243.964, 10.71, "", 
  "", "", 3.7, 72.4, 0.779}, {"GRD", "North America", "Grenada", 
  "2020-05-19", 22., 0., 0.143, "", "", 0., 195.523, 0., 1.27, "", "", 0., 
  "", "", "", "", "", "", "", "", "", "", "", "", "", "", "", "", "", "", "", 
  "", "", "", "", "", "", "", "", "", 112519., 317.132, 29.4, 7.304, 5.021, 
  13593.877, "", 243.964, 10.71, "", "", "", 3.7, 72.4, 0.779}, 
 {"GRD", "North America", "Grenada", "2020-05-20", 22., 0., 0.143, "", "", 
  0., 195.523, 0., 1.27, "", "", 0., "", "", "", "", "", "", "", "", "", "", 
  "", "", "", "", "", "", "", "", "", "", "", "", "", "", "", "", "", "", 
  112519., 317.132, 29.4, 7.304, 5.021, 13593.877, "", 243.964, 10.71, "", 
  "", "", 3.7, 72.4, 0.779}, {"GRD", "North America", "Grenada", 
  "2020-05-21", 22., 0., 0.143, "", "", 0., 195.523, 0., 1.27, "", "", 0., 
  "", "", "", "", "", "", "", "", "", "", "", "", "", "", "", "", "", "", "", 
  "", "", "", "", "", "", "", "", "", 112519., 317.132, 29.4, 7.304, 5.021, 
  13593.877, "", 243.964, 10.71, "", "", "", 3.7, 72.4, 0.779}, 
 {"GRD", "North America", "Grenada", "2020-05-22", 22., 0., 0., "", "", 0., 
  195.523, 0., 0., "", "", 0., "", "", "", "", "", "", "", "", "", "", "", 
  "", "", "", "", "", "", "", "", "", "", "", "", "", "", "", "", "", 
  112519., 317.132, 29.4, 7.304, 5.021, 13593.877, "", 243.964, 10.71, "", 
  "", "", 3.7, 72.4, 0.779}, {"GRD", "North America", "Grenada", 
  "2020-05-23", 22., 0., 0., "", "", 0., 195.523, 0., 0., "", "", 0., "", "", 
  "", "", "", "", "", "", "", "", "", "", "", "", "", "", "", "", "", "", "", 
  "", "", "", "", "", "", "", 112519., 317.132, 29.4, 7.304, 5.021, 
  13593.877, "", 243.964, 10.71, "", "", "", 3.7, 72.4, 0.779}, 
 {"GRD", "North America", "Grenada", "2020-05-24", 22., 0., 0., "", "", 0., 
  195.523, 0., 0., "", "", 0., "", "", "", "", "", "", "", "", "", "", "", 
  "", "", "", "", "", "", "", "", "", "", "", "", "", "", "", "", "", 
  112519., 317.132, 29.4, 7.304, 5.021, 13593.877, "", 243.964, 10.71, "", 
  "", "", 3.7, 72.4, 0.779}, {"GRD", "North America", "Grenada", 
  "2020-05-25", 23., 1., 0.143, "", "", 0., 204.41, 8.887, 1.27, "", "", 0., 
  "", "", "", "", "", "", "", "", "", "", "", "", "", "", "", "", "", "", "", 
  "", "", "", "", "", "", "", "", "", 112519., 317.132, 29.4, 7.304, 5.021, 
  13593.877, "", 243.964, 10.71, "", "", "", 3.7, 72.4, 0.779}, 
 {"GRD", "North America", "Grenada", "2020-05-26", 23., 0., 0.143, "", "", 
  0., 204.41, 0., 1.27, "", "", 0., "", "", "", "", "", "", "", "", "", "", 
  "", "", "", "", "", "", "", "", "", "", "", "", "", "", "", "", "", "", 
  112519., 317.132, 29.4, 7.304, 5.021, 13593.877, "", 243.964, 10.71, "", 
  "", "", 3.7, 72.4, 0.779}, {"GRD", "North America", "Grenada", 
  "2020-05-27", 23., 0., 0.143, "", "", 0., 204.41, 0., 1.27, "", "", 0., "", 
  "", "", "", "", "", "", "", "", "", "", "", "", "", "", "", "", "", "", "", 
  "", "", "", "", "", "", "", "", 112519., 317.132, 29.4, 7.304, 5.021, 
  13593.877, "", 243.964, 10.71, "", "", "", 3.7, 72.4, 0.779}, 
 {"GRD", "North America", "Grenada", "2020-05-28", 23., 0., 0.143, "", "", 
  0., 204.41, 0., 1.27, "", "", 0., "", "", "", "", "", "", "", "", "", "", 
  "", "", "", "", "", "", "", "", "", "", "", "", "", "", "", "", "", "", 
  112519., 317.132, 29.4, 7.304, 5.021, 13593.877, "", 243.964, 10.71, "", 
  "", "", 3.7, 72.4, 0.779}, {"GRD", "North America", "Grenada", 
  "2020-05-29", 23., 0., 0.143, "", "", 0., 204.41, 0., 1.27, "", "", 0., "", 
  "", "", "", "", "", "", "", "", "", "", "", "", "", "", "", "", "", "", "", 
  "", "", "", "", "", "", "", "", 112519., 317.132, 29.4, 7.304, 5.021, 
  13593.877, "", 243.964, 10.71, "", "", "", 3.7, 72.4, 0.779}, 
 {"GRD", "North America", "Grenada", "2020-05-30", 23., 0., 0.143, "", "", 
  0., 204.41, 0., 1.27, "", "", 0., "", "", "", "", "", "", "", "", "", "", 
  "", "", "", "", "", "", "", "", "", "", "", "", "", "", "", "", "", "", 
  112519., 317.132, 29.4, 7.304, 5.021, 13593.877, "", 243.964, 10.71, "", 
  "", "", 3.7, 72.4, 0.779}, {"GRD", "North America", "Grenada", 
  "2020-05-31", 23., 0., 0.143, "", "", 0., 204.41, 0., 1.27, "", "", 0., "", 
  "", "", "", "", "", "", "", "", "", "", "", "", "", "", "", "", "", "", "", 
  "", "", "", "", "", "", "", "", 112519., 317.132, 29.4, 7.304, 5.021, 
  13593.877, "", 243.964, 10.71, "", "", "", 3.7, 72.4, 0.779}, 
 {"GRD", "North America", "Grenada", "2020-06-01", 23., 0., 0., "", "", 0., 
  204.41, 0., 0., "", "", 0., "", "", "", "", "", "", "", "", "", "", "", "", 
  "", "", "", "", "", "", "", "", "", "", "", "", "", "", "", "", 112519., 
  317.132, 29.4, 7.304, 5.021, 13593.877, "", 243.964, 10.71, "", "", "", 
  3.7, 72.4, 0.779}, {"GRD", "North America", "Grenada", "2020-06-02", 23., 
  0., 0., "", "", 0., 204.41, 0., 0., "", "", 0., "", "", "", "", "", "", "", 
  "", "", "", "", "", "", "", "", "", "", "", "", "", "", "", "", "", "", "", 
  "", "", 112519., 317.132, 29.4, 7.304, 5.021, 13593.877, "", 243.964, 
  10.71, "", "", "", 3.7, 72.4, 0.779}, {"GRD", "North America", "Grenada", 
  "2020-06-03", 23., 0., 0., "", "", 0., 204.41, 0., 0., "", "", 0., "", "", 
  "", "", "", "", "", "", "", "", "", "", "", "", "", "", "", "", "", "", "", 
  "", "", "", "", "", "", "", 112519., 317.132, 29.4, 7.304, 5.021, 
  13593.877, "", 243.964, 10.71, "", "", "", 3.7, 72.4, 0.779}, 
 {"GRD", "North America", "Grenada", "2020-06-04", 23., 0., 0., "", "", 0., 
  204.41, 0., 0., "", "", 0., "", "", "", "", "", "", "", "", "", "", "", "", 
  "", "", "", "", "", "", "", "", "", "", "", "", "", "", "", "", 112519., 
  317.132, 29.4, 7.304, 5.021, 13593.877, "", 243.964, 10.71, "", "", "", 
  3.7, 72.4, 0.779}, {"GRD", "North America", "Grenada", "2020-06-05", 23., 
  0., 0., "", "", 0., 204.41, 0., 0., "", "", 0., "", "", "", "", "", "", "", 
  "", "", "", "", "", "", "", "", "", "", "", "", "", "", "", "", "", "", "", 
  "", "", 112519., 317.132, 29.4, 7.304, 5.021, 13593.877, "", 243.964, 
  10.71, "", "", "", 3.7, 72.4, 0.779}, {"GRD", "North America", "Grenada", 
  "2020-06-06", 23., 0., 0., "", "", 0., 204.41, 0., 0., "", "", 0., "", "", 
  "", "", "", "", "", "", "", "", "", "", "", "", "", "", "", "", "", "", "", 
  "", "", "", "", "", "", "", 112519., 317.132, 29.4, 7.304, 5.021, 
  13593.877, "", 243.964, 10.71, "", "", "", 3.7, 72.4, 0.779}, 
 {"GRD", "North America", "Grenada", "2020-06-07", 23., 0., 0., "", "", 0., 
  204.41, 0., 0., "", "", 0., "", "", "", "", "", "", "", "", "", "", "", "", 
  "", "", "", "", "", "", "", "", "", "", "", "", "", "", "", "", 112519., 
  317.132, 29.4, 7.304, 5.021, 13593.877, "", 243.964, 10.71, "", "", "", 
  3.7, 72.4, 0.779}, {"GRD", "North America", "Grenada", "2020-06-08", 23., 
  0., 0., "", "", 0., 204.41, 0., 0., "", "", 0., "", "", "", "", "", "", "", 
  "", "", "", "", "", "", "", "", "", "", "", "", "", "", "", "", "", "", "", 
  "", "", 112519., 317.132, 29.4, 7.304, 5.021, 13593.877, "", 243.964, 
  10.71, "", "", "", 3.7, 72.4, 0.779}, {"GRD", "North America", "Grenada", 
  "2020-06-09", 23., 0., 0., "", "", 0., 204.41, 0., 0., "", "", 0., "", "", 
  "", "", "", "", "", "", "", "", "", "", "", "", "", "", "", "", "", "", "", 
  "", "", "", "", "", "", "", 112519., 317.132, 29.4, 7.304, 5.021, 
  13593.877, "", 243.964, 10.71, "", "", "", 3.7, 72.4, 0.779}, 
 {"GRD", "North America", "Grenada", "2020-06-10", 23., 0., 0., "", "", 0., 
  204.41, 0., 0., "", "", 0., "", "", "", "", "", "", "", "", "", "", "", "", 
  "", "", "", "", "", "", "", "", "", "", "", "", "", "", "", "", 112519., 
  317.132, 29.4, 7.304, 5.021, 13593.877, "", 243.964, 10.71, "", "", "", 
  3.7, 72.4, 0.779}, {"GRD", "North America", "Grenada", "2020-06-11", 23., 
  0., 0., "", "", 0., 204.41, 0., 0., "", "", 0., "", "", "", "", "", "", "", 
  "", "", "", "", "", "", "", "", "", "", "", "", "", "", "", "", "", "", "", 
  "", "", 112519., 317.132, 29.4, 7.304, 5.021, 13593.877, "", 243.964, 
  10.71, "", "", "", 3.7, 72.4, 0.779}, {"GRD", "North America", "Grenada", 
  "2020-06-12", 23., 0., 0., "", "", 0., 204.41, 0., 0., "", "", 0., "", "", 
  "", "", "", "", "", "", "", "", "", "", "", "", "", "", "", "", "", "", "", 
  "", "", "", "", "", "", "", 112519., 317.132, 29.4, 7.304, 5.021, 
  13593.877, "", 243.964, 10.71, "", "", "", 3.7, 72.4, 0.779}, 
 {"GRD", "North America", "Grenada", "2020-06-13", 23., 0., 0., "", "", 0., 
  204.41, 0., 0., "", "", 0., "", "", "", "", "", "", "", "", "", "", "", "", 
  "", "", "", "", "", "", "", "", "", "", "", "", "", "", "", "", 112519., 
  317.132, 29.4, 7.304, 5.021, 13593.877, "", 243.964, 10.71, "", "", "", 
  3.7, 72.4, 0.779}, {"GRD", "North America", "Grenada", "2020-06-14", 23., 
  0., 0., "", "", 0., 204.41, 0., 0., "", "", 0., "", "", "", "", "", "", "", 
  "", "", "", "", "", "", "", "", "", "", "", "", "", "", "", "", "", "", "", 
  "", "", 112519., 317.132, 29.4, 7.304, 5.021, 13593.877, "", 243.964, 
  10.71, "", "", "", 3.7, 72.4, 0.779}, {"GRD", "North America", "Grenada", 
  "2020-06-15", 23., 0., 0., "", "", 0., 204.41, 0., 0., "", "", 0., "", "", 
  "", "", "", "", "", "", "", "", "", "", "", "", "", "", "", "", "", "", "", 
  "", "", "", "", "", "", "", 112519., 317.132, 29.4, 7.304, 5.021, 
  13593.877, "", 243.964, 10.71, "", "", "", 3.7, 72.4, 0.779}, 
 {"GRD", "North America", "Grenada", "2020-06-16", 23., 0., 0., "", "", 0., 
  204.41, 0., 0., "", "", 0., "", "", "", "", "", "", "", "", "", "", "", "", 
  "", "", "", "", "", "", "", "", "", "", "", "", "", "", "", "", 112519., 
  317.132, 29.4, 7.304, 5.021, 13593.877, "", 243.964, 10.71, "", "", "", 
  3.7, 72.4, 0.779}, {"GRD", "North America", "Grenada", "2020-06-17", 23., 
  0., 0., "", "", 0., 204.41, 0., 0., "", "", 0., "", "", "", "", "", "", "", 
  "", "", "", "", "", "", "", "", "", "", "", "", "", "", "", "", "", "", "", 
  "", "", 112519., 317.132, 29.4, 7.304, 5.021, 13593.877, "", 243.964, 
  10.71, "", "", "", 3.7, 72.4, 0.779}, {"GRD", "North America", "Grenada", 
  "2020-06-18", 23., 0., 0., "", "", 0., 204.41, 0., 0., "", "", 0., "", "", 
  "", "", "", "", "", "", "", "", "", "", "", "", "", "", "", "", "", "", "", 
  "", "", "", "", "", "", "", 112519., 317.132, 29.4, 7.304, 5.021, 
  13593.877, "", 243.964, 10.71, "", "", "", 3.7, 72.4, 0.779}, 
 {"GRD", "North America", "Grenada", "2020-06-19", 23., 0., 0., "", "", 0., 
  204.41, 0., 0., "", "", 0., "", "", "", "", "", "", "", "", "", "", "", "", 
  "", "", "", "", "", "", "", "", "", "", "", "", "", "", "", "", 112519., 
  317.132, 29.4, 7.304, 5.021, 13593.877, "", 243.964, 10.71, "", "", "", 
  3.7, 72.4, 0.779}, {"GRD", "North America", "Grenada", "2020-06-20", 23., 
  0., 0., "", "", 0., 204.41, 0., 0., "", "", 0., "", "", "", "", "", "", "", 
  "", "", "", "", "", "", "", "", "", "", "", "", "", "", "", "", "", "", "", 
  "", "", 112519., 317.132, 29.4, 7.304, 5.021, 13593.877, "", 243.964, 
  10.71, "", "", "", 3.7, 72.4, 0.779}, {"GRD", "North America", "Grenada", 
  "2020-06-21", 23., 0., 0., "", "", 0., 204.41, 0., 0., "", "", 0., "", "", 
  "", "", "", "", "", "", "", "", "", "", "", "", "", "", "", "", "", "", "", 
  "", "", "", "", "", "", "", 112519., 317.132, 29.4, 7.304, 5.021, 
  13593.877, "", 243.964, 10.71, "", "", "", 3.7, 72.4, 0.779}, 
 {"GRD", "North America", "Grenada", "2020-06-22", 23., 0., 0., "", "", 0., 
  204.41, 0., 0., "", "", 0., "", "", "", "", "", "", "", "", "", "", "", "", 
  "", "", "", "", "", "", "", "", "", "", "", "", "", "", "", "", 112519., 
  317.132, 29.4, 7.304, 5.021, 13593.877, "", 243.964, 10.71, "", "", "", 
  3.7, 72.4, 0.779}, {"GRD", "North America", "Grenada", "2020-06-23", 23., 
  0., 0., "", "", 0., 204.41, 0., 0., "", "", 0., "", "", "", "", "", "", "", 
  "", "", "", "", "", "", "", "", "", "", "", "", "", "", "", "", "", "", "", 
  "", "", 112519., 317.132, 29.4, 7.304, 5.021, 13593.877, "", 243.964, 
  10.71, "", "", "", 3.7, 72.4, 0.779}, {"GRD", "North America", "Grenada", 
  "2020-06-24", 23., 0., 0., "", "", 0., 204.41, 0., 0., "", "", 0., "", "", 
  "", "", "", "", "", "", "", "", "", "", "", "", "", "", "", "", "", "", "", 
  "", "", "", "", "", "", "", 112519., 317.132, 29.4, 7.304, 5.021, 
  13593.877, "", 243.964, 10.71, "", "", "", 3.7, 72.4, 0.779}, 
 {"GRD", "North America", "Grenada", "2020-06-25", 23., 0., 0., "", "", 0., 
  204.41, 0., 0., "", "", 0., "", "", "", "", "", "", "", "", "", "", "", "", 
  "", "", "", "", "", "", "", "", "", "", "", "", "", "", "", "", 112519., 
  317.132, 29.4, 7.304, 5.021, 13593.877, "", 243.964, 10.71, "", "", "", 
  3.7, 72.4, 0.779}, {"GRD", "North America", "Grenada", "2020-06-26", 23., 
  0., 0., "", "", 0., 204.41, 0., 0., "", "", 0., "", "", "", "", "", "", "", 
  "", "", "", "", "", "", "", "", "", "", "", "", "", "", "", "", "", "", "", 
  "", "", 112519., 317.132, 29.4, 7.304, 5.021, 13593.877, "", 243.964, 
  10.71, "", "", "", 3.7, 72.4, 0.779}, {"GRD", "North America", "Grenada", 
  "2020-06-27", 23., 0., 0., "", "", 0., 204.41, 0., 0., "", "", 0., "", "", 
  "", "", "", "", "", "", "", "", "", "", "", "", "", "", "", "", "", "", "", 
  "", "", "", "", "", "", "", 112519., 317.132, 29.4, 7.304, 5.021, 
  13593.877, "", 243.964, 10.71, "", "", "", 3.7, 72.4, 0.779}, 
 {"GRD", "North America", "Grenada", "2020-06-28", 23., 0., 0., "", "", 0., 
  204.41, 0., 0., "", "", 0., "", "", "", "", "", "", "", "", "", "", "", "", 
  "", "", "", "", "", "", "", "", "", "", "", "", "", "", "", "", 112519., 
  317.132, 29.4, 7.304, 5.021, 13593.877, "", 243.964, 10.71, "", "", "", 
  3.7, 72.4, 0.779}, {"GRD", "North America", "Grenada", "2020-06-29", 23., 
  0., 0., "", "", 0., 204.41, 0., 0., "", "", 0., "", "", "", "", "", "", "", 
  "", "", "", "", "", "", "", "", "", "", "", "", "", "", "", "", "", "", "", 
  "", "", 112519., 317.132, 29.4, 7.304, 5.021, 13593.877, "", 243.964, 
  10.71, "", "", "", 3.7, 72.4, 0.779}, {"GRD", "North America", "Grenada", 
  "2020-06-30", 23., 0., 0., "", "", 0., 204.41, 0., 0., "", "", 0., "", "", 
  "", "", "", "", "", "", "", "", "", "", "", "", "", "", "", "", "", "", "", 
  "", "", "", "", "", "", "", 112519., 317.132, 29.4, 7.304, 5.021, 
  13593.877, "", 243.964, 10.71, "", "", "", 3.7, 72.4, 0.779}, 
 {"GRD", "North America", "Grenada", "2020-07-01", 23., 0., 0., "", "", 0., 
  204.41, 0., 0., "", "", 0., "", "", "", "", "", "", "", "", "", "", "", "", 
  "", "", "", "", "", "", "", "", "", "", "", "", "", "", "", "", 112519., 
  317.132, 29.4, 7.304, 5.021, 13593.877, "", 243.964, 10.71, "", "", "", 
  3.7, 72.4, 0.779}, {"GRD", "North America", "Grenada", "2020-07-02", 23., 
  0., 0., "", "", 0., 204.41, 0., 0., "", "", 0., "", "", "", "", "", "", "", 
  "", "", "", "", "", "", "", "", "", "", "", "", "", "", "", "", "", "", "", 
  "", "", 112519., 317.132, 29.4, 7.304, 5.021, 13593.877, "", 243.964, 
  10.71, "", "", "", 3.7, 72.4, 0.779}, {"GRD", "North America", "Grenada", 
  "2020-07-03", 23., 0., 0., "", "", 0., 204.41, 0., 0., "", "", 0., "", "", 
  "", "", "", "", "", "", "", "", "", "", "", "", "", "", "", "", "", "", "", 
  "", "", "", "", "", "", "", 112519., 317.132, 29.4, 7.304, 5.021, 
  13593.877, "", 243.964, 10.71, "", "", "", 3.7, 72.4, 0.779}, 
 {"GRD", "North America", "Grenada", "2020-07-04", 23., 0., 0., "", "", 0., 
  204.41, 0., 0., "", "", 0., "", "", "", "", "", "", "", "", "", "", "", "", 
  "", "", "", "", "", "", "", "", "", "", "", "", "", "", "", "", 112519., 
  317.132, 29.4, 7.304, 5.021, 13593.877, "", 243.964, 10.71, "", "", "", 
  3.7, 72.4, 0.779}, {"GRD", "North America", "Grenada", "2020-07-05", 23., 
  0., 0., "", "", 0., 204.41, 0., 0., "", "", 0., "", "", "", "", "", "", "", 
  "", "", "", "", "", "", "", "", "", "", "", "", "", "", "", "", "", "", "", 
  "", "", 112519., 317.132, 29.4, 7.304, 5.021, 13593.877, "", 243.964, 
  10.71, "", "", "", 3.7, 72.4, 0.779}, {"GRD", "North America", "Grenada", 
  "2020-07-06", 23., 0., 0., "", "", 0., 204.41, 0., 0., "", "", 0., "", "", 
  "", "", "", "", "", "", "", "", "", "", "", "", "", "", "", "", "", "", "", 
  "", "", "", "", "", "", "", 112519., 317.132, 29.4, 7.304, 5.021, 
  13593.877, "", 243.964, 10.71, "", "", "", 3.7, 72.4, 0.779}, 
 {"GRD", "North America", "Grenada", "2020-07-07", 23., 0., 0., "", "", 0., 
  204.41, 0., 0., "", "", 0., "", "", "", "", "", "", "", "", "", "", "", "", 
  "", "", "", "", "", "", "", "", "", "", "", "", "", "", "", "", 112519., 
  317.132, 29.4, 7.304, 5.021, 13593.877, "", 243.964, 10.71, "", "", "", 
  3.7, 72.4, 0.779}, {"GRD", "North America", "Grenada", "2020-07-08", 23., 
  0., 0., "", "", 0., 204.41, 0., 0., "", "", 0., "", "", "", "", "", "", "", 
  "", "", "", "", "", "", "", "", "", "", "", "", "", "", "", "", "", "", "", 
  "", "", 112519., 317.132, 29.4, 7.304, 5.021, 13593.877, "", 243.964, 
  10.71, "", "", "", 3.7, 72.4, 0.779}, {"GRD", "North America", "Grenada", 
  "2020-07-09", 23., 0., 0., "", "", 0., 204.41, 0., 0., "", "", 0., "", "", 
  "", "", "", "", "", "", "", "", "", "", "", "", "", "", "", "", "", "", "", 
  "", "", "", "", "", "", "", 112519., 317.132, 29.4, 7.304, 5.021, 
  13593.877, "", 243.964, 10.71, "", "", "", 3.7, 72.4, 0.779}, 
 {"GRD", "North America", "Grenada", "2020-07-10", 23., 0., 0., "", "", 0., 
  204.41, 0., 0., "", "", 0., "", "", "", "", "", "", "", "", "", "", "", "", 
  "", "", "", "", "", "", "", "", "", "", "", "", "", "", "", "", 112519., 
  317.132, 29.4, 7.304, 5.021, 13593.877, "", 243.964, 10.71, "", "", "", 
  3.7, 72.4, 0.779}, {"GRD", "North America", "Grenada", "2020-07-11", 23., 
  0., 0., "", "", 0., 204.41, 0., 0., "", "", 0., "", "", "", "", "", "", "", 
  "", "", "", "", "", "", "", "", "", "", "", "", "", "", "", "", "", "", "", 
  "", "", 112519., 317.132, 29.4, 7.304, 5.021, 13593.877, "", 243.964, 
  10.71, "", "", "", 3.7, 72.4, 0.779}, {"GRD", "North America", "Grenada", 
  "2020-07-12", 23., 0., 0., "", "", 0., 204.41, 0., 0., "", "", 0., "", "", 
  "", "", "", "", "", "", "", "", "", "", "", "", "", "", "", "", "", "", "", 
  "", "", "", "", "", "", "", 112519., 317.132, 29.4, 7.304, 5.021, 
  13593.877, "", 243.964, 10.71, "", "", "", 3.7, 72.4, 0.779}, 
 {"GRD", "North America", "Grenada", "2020-07-13", 23., 0., 0., "", "", 0., 
  204.41, 0., 0., "", "", 0., "", "", "", "", "", "", "", "", "", "", "", "", 
  "", "", "", "", "", "", "", "", "", "", "", "", "", "", "", "", 112519., 
  317.132, 29.4, 7.304, 5.021, 13593.877, "", 243.964, 10.71, "", "", "", 
  3.7, 72.4, 0.779}, {"GRD", "North America", "Grenada", "2020-07-14", 23., 
  0., 0., "", "", 0., 204.41, 0., 0., "", "", 0., "", "", "", "", "", "", "", 
  "", "", "", "", "", "", "", "", "", "", "", "", "", "", "", "", "", "", "", 
  "", "", 112519., 317.132, 29.4, 7.304, 5.021, 13593.877, "", 243.964, 
  10.71, "", "", "", 3.7, 72.4, 0.779}, {"GRD", "North America", "Grenada", 
  "2020-07-15", 23., 0., 0., "", "", 0., 204.41, 0., 0., "", "", 0., "", "", 
  "", "", "", "", "", "", "", "", "", "", "", "", "", "", "", "", "", "", "", 
  "", "", "", "", "", "", "", 112519., 317.132, 29.4, 7.304, 5.021, 
  13593.877, "", 243.964, 10.71, "", "", "", 3.7, 72.4, 0.779}, 
 {"GRD", "North America", "Grenada", "2020-07-16", 23., 0., 0., "", "", 0., 
  204.41, 0., 0., "", "", 0., "", "", "", "", "", "", "", "", "", "", "", "", 
  "", "", "", "", "", "", "", "", "", "", "", "", "", "", "", "", 112519., 
  317.132, 29.4, 7.304, 5.021, 13593.877, "", 243.964, 10.71, "", "", "", 
  3.7, 72.4, 0.779}, {"GRD", "North America", "Grenada", "2020-07-17", 23., 
  0., 0., "", "", 0., 204.41, 0., 0., "", "", 0., "", "", "", "", "", "", "", 
  "", "", "", "", "", "", "", "", "", "", "", "", "", "", "", "", "", "", "", 
  "", "", 112519., 317.132, 29.4, 7.304, 5.021, 13593.877, "", 243.964, 
  10.71, "", "", "", 3.7, 72.4, 0.779}, {"GRD", "North America", "Grenada", 
  "2020-07-18", 23., 0., 0., "", "", 0., 204.41, 0., 0., "", "", 0., "", "", 
  "", "", "", "", "", "", "", "", "", "", "", "", "", "", "", "", "", "", "", 
  "", "", "", "", "", "", "", 112519., 317.132, 29.4, 7.304, 5.021, 
  13593.877, "", 243.964, 10.71, "", "", "", 3.7, 72.4, 0.779}, 
 {"GRD", "North America", "Grenada", "2020-07-19", 23., 0., 0., "", "", 0., 
  204.41, 0., 0., "", "", 0., "", "", "", "", "", "", "", "", "", "", "", "", 
  "", "", "", "", "", "", "", "", "", "", "", "", "", "", "", "", 112519., 
  317.132, 29.4, 7.304, 5.021, 13593.877, "", 243.964, 10.71, "", "", "", 
  3.7, 72.4, 0.779}, {"GRD", "North America", "Grenada", "2020-07-20", 23., 
  0., 0., "", "", 0., 204.41, 0., 0., "", "", 0., "", "", "", "", "", "", "", 
  "", "", "", "", "", "", "", "", "", "", "", "", "", "", "", "", "", "", "", 
  "", "", 112519., 317.132, 29.4, 7.304, 5.021, 13593.877, "", 243.964, 
  10.71, "", "", "", 3.7, 72.4, 0.779}, {"GRD", "North America", "Grenada", 
  "2020-07-21", 23., 0., 0., "", "", 0., 204.41, 0., 0., "", "", 0., "", "", 
  "", "", "", "", "", "", "", "", "", "", "", "", "", "", "", "", "", "", "", 
  "", "", "", "", "", "", "", 112519., 317.132, 29.4, 7.304, 5.021, 
  13593.877, "", 243.964, 10.71, "", "", "", 3.7, 72.4, 0.779}, 
 {"GRD", "North America", "Grenada", "2020-07-22", 23., 0., 0., "", "", 0., 
  204.41, 0., 0., "", "", 0., "", "", "", "", "", "", "", "", "", "", "", "", 
  "", "", "", "", "", "", "", "", "", "", "", "", "", "", "", "", 112519., 
  317.132, 29.4, 7.304, 5.021, 13593.877, "", 243.964, 10.71, "", "", "", 
  3.7, 72.4, 0.779}, {"GRD", "North America", "Grenada", "2020-07-23", 23., 
  0., 0., "", "", 0., 204.41, 0., 0., "", "", 0., "", "", "", "", "", "", "", 
  "", "", "", "", "", "", "", "", "", "", "", "", "", "", "", "", "", "", "", 
  "", "", 112519., 317.132, 29.4, 7.304, 5.021, 13593.877, "", 243.964, 
  10.71, "", "", "", 3.7, 72.4, 0.779}, {"GRD", "North America", "Grenada", 
  "2020-07-24", 23., 0., 0., "", "", 0., 204.41, 0., 0., "", "", 0., "", "", 
  "", "", "", "", "", "", "", "", "", "", "", "", "", "", "", "", "", "", "", 
  "", "", "", "", "", "", "", 112519., 317.132, 29.4, 7.304, 5.021, 
  13593.877, "", 243.964, 10.71, "", "", "", 3.7, 72.4, 0.779}, 
 {"GRD", "North America", "Grenada", "2020-07-25", 23., 0., 0., "", "", 0., 
  204.41, 0., 0., "", "", 0., "", "", "", "", "", "", "", "", "", "", "", "", 
  "", "", "", "", "", "", "", "", "", "", "", "", "", "", "", "", 112519., 
  317.132, 29.4, 7.304, 5.021, 13593.877, "", 243.964, 10.71, "", "", "", 
  3.7, 72.4, 0.779}, {"GRD", "North America", "Grenada", "2020-07-26", 23., 
  0., 0., "", "", 0., 204.41, 0., 0., "", "", 0., "", "", "", "", "", "", "", 
  "", "", "", "", "", "", "", "", "", "", "", "", "", "", "", "", "", "", "", 
  "", "", 112519., 317.132, 29.4, 7.304, 5.021, 13593.877, "", 243.964, 
  10.71, "", "", "", 3.7, 72.4, 0.779}, {"GRD", "North America", "Grenada", 
  "2020-07-27", 23., 0., 0., "", "", 0., 204.41, 0., 0., "", "", 0., "", "", 
  "", "", "", "", "", "", "", "", "", "", "", "", "", "", "", "", "", "", "", 
  "", "", "", "", "", "", "", 112519., 317.132, 29.4, 7.304, 5.021, 
  13593.877, "", 243.964, 10.71, "", "", "", 3.7, 72.4, 0.779}, 
 {"GRD", "North America", "Grenada", "2020-07-28", 23., 0., 0., "", "", 0., 
  204.41, 0., 0., "", "", 0., "", "", "", "", "", "", "", "", "", "", "", "", 
  "", "", "", "", "", "", "", "", "", "", "", "", "", "", "", "", 112519., 
  317.132, 29.4, 7.304, 5.021, 13593.877, "", 243.964, 10.71, "", "", "", 
  3.7, 72.4, 0.779}, {"GRD", "North America", "Grenada", "2020-07-29", 23., 
  0., 0., "", "", 0., 204.41, 0., 0., "", "", 0., "", "", "", "", "", "", "", 
  "", "", "", "", "", "", "", "", "", "", "", "", "", "", "", "", "", "", "", 
  "", "", 112519., 317.132, 29.4, 7.304, 5.021, 13593.877, "", 243.964, 
  10.71, "", "", "", 3.7, 72.4, 0.779}, {"GRD", "North America", "Grenada", 
  "2020-07-30", 24., 1., 0.143, "", "", 0., 213.297, 8.887, 1.27, "", "", 0., 
  "", "", "", "", "", "", "", "", "", "", "", "", "", "", "", "", "", "", "", 
  "", "", "", "", "", "", "", "", "", 112519., 317.132, 29.4, 7.304, 5.021, 
  13593.877, "", 243.964, 10.71, "", "", "", 3.7, 72.4, 0.779}, 
 {"GRD", "North America", "Grenada", "2020-07-31", 24., 0., 0.143, "", "", 
  0., 213.297, 0., 1.27, "", "", 0., "", "", "", "", "", "", "", "", "", "", 
  "", "", "", "", "", "", "", "", "", "", "", "", "", "", "", "", "", "", 
  112519., 317.132, 29.4, 7.304, 5.021, 13593.877, "", 243.964, 10.71, "", 
  "", "", 3.7, 72.4, 0.779}, {"GRD", "North America", "Grenada", 
  "2020-08-01", 24., 0., 0.143, "", "", 0., 213.297, 0., 1.27, "", "", 0., 
  "", "", "", "", "", "", "", "", "", "", "", "", "", "", "", "", "", "", "", 
  "", "", "", "", "", "", "", "", "", 112519., 317.132, 29.4, 7.304, 5.021, 
  13593.877, "", 243.964, 10.71, "", "", "", 3.7, 72.4, 0.779}, 
 {"GRD", "North America", "Grenada", "2020-08-02", 24., 0., 0.143, "", "", 
  0., 213.297, 0., 1.27, "", "", 0., "", "", "", "", "", "", "", "", "", "", 
  "", "", "", "", "", "", "", "", "", "", "", "", "", "", "", "", "", "", 
  112519., 317.132, 29.4, 7.304, 5.021, 13593.877, "", 243.964, 10.71, "", 
  "", "", 3.7, 72.4, 0.779}, {"GRD", "North America", "Grenada", 
  "2020-08-03", 24., 0., 0.143, "", "", 0., 213.297, 0., 1.27, "", "", 0., 
  "", "", "", "", "", "", "", "", "", "", "", "", "", "", "", "", "", "", "", 
  "", "", "", "", "", "", "", "", "", 112519., 317.132, 29.4, 7.304, 5.021, 
  13593.877, "", 243.964, 10.71, "", "", "", 3.7, 72.4, 0.779}, 
 {"GRD", "North America", "Grenada", "2020-08-04", 24., 0., 0.143, "", "", 
  0., 213.297, 0., 1.27, "", "", 0., "", "", "", "", "", "", "", "", "", "", 
  "", "", "", "", "", "", "", "", "", "", "", "", "", "", "", "", "", "", 
  112519., 317.132, 29.4, 7.304, 5.021, 13593.877, "", 243.964, 10.71, "", 
  "", "", 3.7, 72.4, 0.779}, {"GRD", "North America", "Grenada", 
  "2020-08-05", 24., 0., 0.143, "", "", 0., 213.297, 0., 1.27, "", "", 0., 
  "", "", "", "", "", "", "", "", "", "", "", "", "", "", "", "", "", "", "", 
  "", "", "", "", "", "", "", "", "", 112519., 317.132, 29.4, 7.304, 5.021, 
  13593.877, "", 243.964, 10.71, "", "", "", 3.7, 72.4, 0.779}, 
 {"GRD", "North America", "Grenada", "2020-08-06", 24., 0., 0., "", "", 0., 
  213.297, 0., 0., "", "", 0., "", "", "", "", "", "", "", "", "", "", "", 
  "", "", "", "", "", "", "", "", "", "", "", "", "", "", "", "", "", 
  112519., 317.132, 29.4, 7.304, 5.021, 13593.877, "", 243.964, 10.71, "", 
  "", "", 3.7, 72.4, 0.779}, {"GRD", "North America", "Grenada", 
  "2020-08-07", 24., 0., 0., "", "", 0., 213.297, 0., 0., "", "", 0., "", "", 
  "", "", "", "", "", "", "", "", "", "", "", "", "", "", "", "", "", "", "", 
  "", "", "", "", "", "", "", 112519., 317.132, 29.4, 7.304, 5.021, 
  13593.877, "", 243.964, 10.71, "", "", "", 3.7, 72.4, 0.779}, 
 {"GRD", "North America", "Grenada", "2020-08-08", 24., 0., 0., "", "", 0., 
  213.297, 0., 0., "", "", 0., "", "", "", "", "", "", "", "", "", "", "", 
  "", "", "", "", "", "", "", "", "", "", "", "", "", "", "", "", "", 
  112519., 317.132, 29.4, 7.304, 5.021, 13593.877, "", 243.964, 10.71, "", 
  "", "", 3.7, 72.4, 0.779}, {"GRD", "North America", "Grenada", 
  "2020-08-09", 24., 0., 0., "", "", 0., 213.297, 0., 0., "", "", 0., "", "", 
  "", "", "", "", "", "", "", "", "", "", "", "", "", "", "", "", "", "", "", 
  "", "", "", "", "", "", "", 112519., 317.132, 29.4, 7.304, 5.021, 
  13593.877, "", 243.964, 10.71, "", "", "", 3.7, 72.4, 0.779}, 
 {"GRD", "North America", "Grenada", "2020-08-10", 24., 0., 0., "", "", 0., 
  213.297, 0., 0., "", "", 0., "", "", "", "", "", "", "", "", "", "", "", 
  "", "", "", "", "", "", "", "", "", "", "", "", "", "", "", "", "", 
  112519., 317.132, 29.4, 7.304, 5.021, 13593.877, "", 243.964, 10.71, "", 
  "", "", 3.7, 72.4, 0.779}, {"GRD", "North America", "Grenada", 
  "2020-08-11", 24., 0., 0., "", "", 0., 213.297, 0., 0., "", "", 0., "", "", 
  "", "", "", "", "", "", "", "", "", "", "", "", "", "", "", "", "", "", "", 
  "", "", "", "", "", "", "", 112519., 317.132, 29.4, 7.304, 5.021, 
  13593.877, "", 243.964, 10.71, "", "", "", 3.7, 72.4, 0.779}, 
 {"GRD", "North America", "Grenada", "2020-08-12", 24., 0., 0., "", "", 0., 
  213.297, 0., 0., "", "", 0., "", "", "", "", "", "", "", "", "", "", "", 
  "", "", "", "", "", "", "", "", "", "", "", "", "", "", "", "", "", 
  112519., 317.132, 29.4, 7.304, 5.021, 13593.877, "", 243.964, 10.71, "", 
  "", "", 3.7, 72.4, 0.779}, {"GRD", "North America", "Grenada", 
  "2020-08-13", 24., 0., 0., "", "", 0., 213.297, 0., 0., "", "", 0., "", "", 
  "", "", "", "", "", "", "", "", "", "", "", "", "", "", "", "", "", "", "", 
  "", "", "", "", "", "", "", 112519., 317.132, 29.4, 7.304, 5.021, 
  13593.877, "", 243.964, 10.71, "", "", "", 3.7, 72.4, 0.779}, 
 {"GRD", "North America", "Grenada", "2020-08-14", 24., 0., 0., "", "", 0., 
  213.297, 0., 0., "", "", 0., "", "", "", "", "", "", "", "", "", "", "", 
  "", "", "", "", "", "", "", "", "", "", "", "", "", "", "", "", "", 
  112519., 317.132, 29.4, 7.304, 5.021, 13593.877, "", 243.964, 10.71, "", 
  "", "", 3.7, 72.4, 0.779}, {"GRD", "North America", "Grenada", 
  "2020-08-15", 24., 0., 0., "", "", 0., 213.297, 0., 0., "", "", 0., "", "", 
  "", "", "", "", "", "", "", "", "", "", "", "", "", "", "", "", "", "", "", 
  "", "", "", "", "", "", "", 112519., 317.132, 29.4, 7.304, 5.021, 
  13593.877, "", 243.964, 10.71, "", "", "", 3.7, 72.4, 0.779}, 
 {"GRD", "North America", "Grenada", "2020-08-16", 24., 0., 0., "", "", 0., 
  213.297, 0., 0., "", "", 0., "", "", "", "", "", "", "", "", "", "", "", 
  "", "", "", "", "", "", "", "", "", "", "", "", "", "", "", "", "", 
  112519., 317.132, 29.4, 7.304, 5.021, 13593.877, "", 243.964, 10.71, "", 
  "", "", 3.7, 72.4, 0.779}, {"GRD", "North America", "Grenada", 
  "2020-08-17", 24., 0., 0., "", "", 0., 213.297, 0., 0., "", "", 0., "", "", 
  "", "", "", "", "", "", "", "", "", "", "", "", "", "", "", "", "", "", "", 
  "", "", "", "", "", "", "", 112519., 317.132, 29.4, 7.304, 5.021, 
  13593.877, "", 243.964, 10.71, "", "", "", 3.7, 72.4, 0.779}, 
 {"GRD", "North America", "Grenada", "2020-08-18", 24., 0., 0., "", "", 0., 
  213.297, 0., 0., "", "", 0., "", "", "", "", "", "", "", "", "", "", "", 
  "", "", "", "", "", "", "", "", "", "", "", "", "", "", "", "", "", 
  112519., 317.132, 29.4, 7.304, 5.021, 13593.877, "", 243.964, 10.71, "", 
  "", "", 3.7, 72.4, 0.779}, {"GRD", "North America", "Grenada", 
  "2020-08-19", 24., 0., 0., "", "", 0., 213.297, 0., 0., "", "", 0., "", "", 
  "", "", "", "", "", "", "", "", "", "", "", "", "", "", "", "", "", "", "", 
  "", "", "", "", "", "", "", 112519., 317.132, 29.4, 7.304, 5.021, 
  13593.877, "", 243.964, 10.71, "", "", "", 3.7, 72.4, 0.779}, 
 {"GRD", "North America", "Grenada", "2020-08-20", 24., 0., 0., "", "", 0., 
  213.297, 0., 0., "", "", 0., "", "", "", "", "", "", "", "", "", "", "", 
  "", "", "", "", "", "", "", "", "", "", "", "", "", "", "", "", "", 
  112519., 317.132, 29.4, 7.304, 5.021, 13593.877, "", 243.964, 10.71, "", 
  "", "", 3.7, 72.4, 0.779}, {"GRD", "North America", "Grenada", 
  "2020-08-21", 24., 0., 0., "", "", 0., 213.297, 0., 0., "", "", 0., "", "", 
  "", "", "", "", "", "", "", "", "", "", "", "", "", "", "", "", "", "", "", 
  "", "", "", "", "", "", "", 112519., 317.132, 29.4, 7.304, 5.021, 
  13593.877, "", 243.964, 10.71, "", "", "", 3.7, 72.4, 0.779}, 
 {"GRD", "North America", "Grenada", "2020-08-22", 24., 0., 0., "", "", 0., 
  213.297, 0., 0., "", "", 0., "", "", "", "", "", "", "", "", "", "", "", 
  "", "", "", "", "", "", "", "", "", "", "", "", "", "", "", "", "", 
  112519., 317.132, 29.4, 7.304, 5.021, 13593.877, "", 243.964, 10.71, "", 
  "", "", 3.7, 72.4, 0.779}, {"GRD", "North America", "Grenada", 
  "2020-08-23", 24., 0., 0., "", "", 0., 213.297, 0., 0., "", "", 0., "", "", 
  "", "", "", "", "", "", "", "", "", "", "", "", "", "", "", "", "", "", "", 
  "", "", "", "", "", "", "", 112519., 317.132, 29.4, 7.304, 5.021, 
  13593.877, "", 243.964, 10.71, "", "", "", 3.7, 72.4, 0.779}, 
 {"GRD", "North America", "Grenada", "2020-08-24", 24., 0., 0., "", "", 0., 
  213.297, 0., 0., "", "", 0., "", "", "", "", "", "", "", "", "", "", "", 
  "", "", "", "", "", "", "", "", "", "", "", "", "", "", "", "", "", 
  112519., 317.132, 29.4, 7.304, 5.021, 13593.877, "", 243.964, 10.71, "", 
  "", "", 3.7, 72.4, 0.779}, {"GRD", "North America", "Grenada", 
  "2020-08-25", 24., 0., 0., "", "", 0., 213.297, 0., 0., "", "", 0., "", "", 
  "", "", "", "", "", "", "", "", "", "", "", "", "", "", "", "", "", "", "", 
  "", "", "", "", "", "", "", 112519., 317.132, 29.4, 7.304, 5.021, 
  13593.877, "", 243.964, 10.71, "", "", "", 3.7, 72.4, 0.779}, 
 {"GRD", "North America", "Grenada", "2020-08-26", 24., 0., 0., "", "", 0., 
  213.297, 0., 0., "", "", 0., "", "", "", "", "", "", "", "", "", "", "", 
  "", "", "", "", "", "", "", "", "", "", "", "", "", "", "", "", "", 
  112519., 317.132, 29.4, 7.304, 5.021, 13593.877, "", 243.964, 10.71, "", 
  "", "", 3.7, 72.4, 0.779}, {"GRD", "North America", "Grenada", 
  "2020-08-27", 24., 0., 0., "", "", 0., 213.297, 0., 0., "", "", 0., "", "", 
  "", "", "", "", "", "", "", "", "", "", "", "", "", "", "", "", "", "", "", 
  "", "", "", "", "", "", "", 112519., 317.132, 29.4, 7.304, 5.021, 
  13593.877, "", 243.964, 10.71, "", "", "", 3.7, 72.4, 0.779}, 
 {"GRD", "North America", "Grenada", "2020-08-28", 24., 0., 0., "", "", 0., 
  213.297, 0., 0., "", "", 0., "", "", "", "", "", "", "", "", "", "", "", 
  "", "", "", "", "", "", "", "", "", "", "", "", "", "", "", "", "", 
  112519., 317.132, 29.4, 7.304, 5.021, 13593.877, "", 243.964, 10.71, "", 
  "", "", 3.7, 72.4, 0.779}, {"GRD", "North America", "Grenada", 
  "2020-08-29", 24., 0., 0., "", "", 0., 213.297, 0., 0., "", "", 0., "", "", 
  "", "", "", "", "", "", "", "", "", "", "", "", "", "", "", "", "", "", "", 
  "", "", "", "", "", "", "", 112519., 317.132, 29.4, 7.304, 5.021, 
  13593.877, "", 243.964, 10.71, "", "", "", 3.7, 72.4, 0.779}, 
 {"GRD", "North America", "Grenada", "2020-08-30", 24., 0., 0., "", "", 0., 
  213.297, 0., 0., "", "", 0., "", "", "", "", "", "", "", "", "", "", "", 
  "", "", "", "", "", "", "", "", "", "", "", "", "", "", "", "", "", 
  112519., 317.132, 29.4, 7.304, 5.021, 13593.877, "", 243.964, 10.71, "", 
  "", "", 3.7, 72.4, 0.779}, {"GRD", "North America", "Grenada", 
  "2020-08-31", 24., 0., 0., "", "", 0., 213.297, 0., 0., "", "", 0., "", "", 
  "", "", "", "", "", "", "", "", "", "", "", "", "", "", "", "", "", "", "", 
  "", "", "", "", "", "", "", 112519., 317.132, 29.4, 7.304, 5.021, 
  13593.877, "", 243.964, 10.71, "", "", "", 3.7, 72.4, 0.779}, 
 {"GRD", "North America", "Grenada", "2020-09-01", 24., 0., 0., "", "", 0., 
  213.297, 0., 0., "", "", 0., "", "", "", "", "", "", "", "", "", "", "", 
  "", "", "", "", "", "", "", "", "", "", "", "", "", "", "", "", "", 
  112519., 317.132, 29.4, 7.304, 5.021, 13593.877, "", 243.964, 10.71, "", 
  "", "", 3.7, 72.4, 0.779}, {"GRD", "North America", "Grenada", 
  "2020-09-02", 24., 0., 0., "", "", 0., 213.297, 0., 0., "", "", 0., "", "", 
  "", "", "", "", "", "", "", "", "", "", "", "", "", "", "", "", "", "", "", 
  "", "", "", "", "", "", "", 112519., 317.132, 29.4, 7.304, 5.021, 
  13593.877, "", 243.964, 10.71, "", "", "", 3.7, 72.4, 0.779}, 
 {"GRD", "North America", "Grenada", "2020-09-03", 24., 0., 0., "", "", 0., 
  213.297, 0., 0., "", "", 0., "", "", "", "", "", "", "", "", "", "", "", 
  "", "", "", "", "", "", "", "", "", "", "", "", "", "", "", "", "", 
  112519., 317.132, 29.4, 7.304, 5.021, 13593.877, "", 243.964, 10.71, "", 
  "", "", 3.7, 72.4, 0.779}, {"GRD", "North America", "Grenada", 
  "2020-09-04", 24., 0., 0., "", "", 0., 213.297, 0., 0., "", "", 0., "", "", 
  "", "", "", "", "", "", "", "", "", "", "", "", "", "", "", "", "", "", "", 
  "", "", "", "", "", "", "", 112519., 317.132, 29.4, 7.304, 5.021, 
  13593.877, "", 243.964, 10.71, "", "", "", 3.7, 72.4, 0.779}, 
 {"GRD", "North America", "Grenada", "2020-09-05", 24., 0., 0., "", "", 0., 
  213.297, 0., 0., "", "", 0., "", "", "", "", "", "", "", "", "", "", "", 
  "", "", "", "", "", "", "", "", "", "", "", "", "", "", "", "", "", 
  112519., 317.132, 29.4, 7.304, 5.021, 13593.877, "", 243.964, 10.71, "", 
  "", "", 3.7, 72.4, 0.779}, {"GRD", "North America", "Grenada", 
  "2020-09-06", 24., 0., 0., "", "", 0., 213.297, 0., 0., "", "", 0., "", "", 
  "", "", "", "", "", "", "", "", "", "", "", "", "", "", "", "", "", "", "", 
  "", "", "", "", "", "", "", 112519., 317.132, 29.4, 7.304, 5.021, 
  13593.877, "", 243.964, 10.71, "", "", "", 3.7, 72.4, 0.779}, 
 {"GRD", "North America", "Grenada", "2020-09-07", 24., 0., 0., "", "", 0., 
  213.297, 0., 0., "", "", 0., "", "", "", "", "", "", "", "", "", "", "", 
  "", "", "", "", "", "", "", "", "", "", "", "", "", "", "", "", "", 
  112519., 317.132, 29.4, 7.304, 5.021, 13593.877, "", 243.964, 10.71, "", 
  "", "", 3.7, 72.4, 0.779}, {"GRD", "North America", "Grenada", 
  "2020-09-08", 24., 0., 0., "", "", 0., 213.297, 0., 0., "", "", 0., "", "", 
  "", "", "", "", "", "", "", "", "", "", "", "", "", "", "", "", "", "", "", 
  "", "", "", "", "", "", "", 112519., 317.132, 29.4, 7.304, 5.021, 
  13593.877, "", 243.964, 10.71, "", "", "", 3.7, 72.4, 0.779}, 
 {"GRD", "North America", "Grenada", "2020-09-09", 24., 0., 0., "", "", 0., 
  213.297, 0., 0., "", "", 0., "", "", "", "", "", "", "", "", "", "", "", 
  "", "", "", "", "", "", "", "", "", "", "", "", "", "", "", "", "", 
  112519., 317.132, 29.4, 7.304, 5.021, 13593.877, "", 243.964, 10.71, "", 
  "", "", 3.7, 72.4, 0.779}, {"GRD", "North America", "Grenada", 
  "2020-09-10", 24., 0., 0., "", "", 0., 213.297, 0., 0., "", "", 0., "", "", 
  "", "", "", "", "", "", "", "", "", "", "", "", "", "", "", "", "", "", "", 
  "", "", "", "", "", "", "", 112519., 317.132, 29.4, 7.304, 5.021, 
  13593.877, "", 243.964, 10.71, "", "", "", 3.7, 72.4, 0.779}, 
 {"GRD", "North America", "Grenada", "2020-09-11", 24., 0., 0., "", "", 0., 
  213.297, 0., 0., "", "", 0., "", "", "", "", "", "", "", "", "", "", "", 
  "", "", "", "", "", "", "", "", "", "", "", "", "", "", "", "", "", 
  112519., 317.132, 29.4, 7.304, 5.021, 13593.877, "", 243.964, 10.71, "", 
  "", "", 3.7, 72.4, 0.779}, {"GRD", "North America", "Grenada", 
  "2020-09-12", 24., 0., 0., "", "", 0., 213.297, 0., 0., "", "", 0., "", "", 
  "", "", "", "", "", "", "", "", "", "", "", "", "", "", "", "", "", "", "", 
  "", "", "", "", "", "", "", 112519., 317.132, 29.4, 7.304, 5.021, 
  13593.877, "", 243.964, 10.71, "", "", "", 3.7, 72.4, 0.779}, 
 {"GRD", "North America", "Grenada", "2020-09-13", 24., 0., 0., "", "", 0., 
  213.297, 0., 0., "", "", 0., "", "", "", "", "", "", "", "", "", "", "", 
  "", "", "", "", "", "", "", "", "", "", "", "", "", "", "", "", "", 
  112519., 317.132, 29.4, 7.304, 5.021, 13593.877, "", 243.964, 10.71, "", 
  "", "", 3.7, 72.4, 0.779}, {"GRD", "North America", "Grenada", 
  "2020-09-14", 24., 0., 0., "", "", 0., 213.297, 0., 0., "", "", 0., "", "", 
  "", "", "", "", "", "", "", "", "", "", "", "", "", "", "", "", "", "", "", 
  "", "", "", "", "", "", "", 112519., 317.132, 29.4, 7.304, 5.021, 
  13593.877, "", 243.964, 10.71, "", "", "", 3.7, 72.4, 0.779}, 
 {"GRD", "North America", "Grenada", "2020-09-15", 24., 0., 0., "", "", 0., 
  213.297, 0., 0., "", "", 0., "", "", "", "", "", "", "", "", "", "", "", 
  "", "", "", "", "", "", "", "", "", "", "", "", "", "", "", "", "", 
  112519., 317.132, 29.4, 7.304, 5.021, 13593.877, "", 243.964, 10.71, "", 
  "", "", 3.7, 72.4, 0.779}, {"GRD", "North America", "Grenada", 
  "2020-09-16", 24., 0., 0., "", "", 0., 213.297, 0., 0., "", "", 0., "", "", 
  "", "", "", "", "", "", "", "", "", "", "", "", "", "", "", "", "", "", "", 
  "", "", "", "", "", "", "", 112519., 317.132, 29.4, 7.304, 5.021, 
  13593.877, "", 243.964, 10.71, "", "", "", 3.7, 72.4, 0.779}, 
 {"GRD", "North America", "Grenada", "2020-09-17", 24., 0., 0., "", "", 0., 
  213.297, 0., 0., "", "", 0., "", "", "", "", "", "", "", "", "", "", "", 
  "", "", "", "", "", "", "", "", "", "", "", "", "", "", "", "", "", 
  112519., 317.132, 29.4, 7.304, 5.021, 13593.877, "", 243.964, 10.71, "", 
  "", "", 3.7, 72.4, 0.779}, {"GRD", "North America", "Grenada", 
  "2020-09-18", 24., 0., 0., "", "", 0., 213.297, 0., 0., "", "", 0., "", "", 
  "", "", "", "", "", "", "", "", "", "", "", "", "", "", "", "", "", "", "", 
  "", "", "", "", "", "", "", 112519., 317.132, 29.4, 7.304, 5.021, 
  13593.877, "", 243.964, 10.71, "", "", "", 3.7, 72.4, 0.779}, 
 {"GRD", "North America", "Grenada", "2020-09-19", 24., 0., 0., "", "", 0., 
  213.297, 0., 0., "", "", 0., "", "", "", "", "", "", "", "", "", "", "", 
  "", "", "", "", "", "", "", "", "", "", "", "", "", "", "", "", "", 
  112519., 317.132, 29.4, 7.304, 5.021, 13593.877, "", 243.964, 10.71, "", 
  "", "", 3.7, 72.4, 0.779}, {"GRD", "North America", "Grenada", 
  "2020-09-20", 24., 0., 0., "", "", 0., 213.297, 0., 0., "", "", 0., "", "", 
  "", "", "", "", "", "", "", "", "", "", "", "", "", "", "", "", "", "", "", 
  "", "", "", "", "", "", "", 112519., 317.132, 29.4, 7.304, 5.021, 
  13593.877, "", 243.964, 10.71, "", "", "", 3.7, 72.4, 0.779}, 
 {"GRD", "North America", "Grenada", "2020-09-21", 24., 0., 0., "", "", 0., 
  213.297, 0., 0., "", "", 0., "", "", "", "", "", "", "", "", "", "", "", 
  "", "", "", "", "", "", "", "", "", "", "", "", "", "", "", "", "", 
  112519., 317.132, 29.4, 7.304, 5.021, 13593.877, "", 243.964, 10.71, "", 
  "", "", 3.7, 72.4, 0.779}, {"GRD", "North America", "Grenada", 
  "2020-09-22", 24., 0., 0., "", "", 0., 213.297, 0., 0., "", "", 0., "", "", 
  "", "", "", "", "", "", "", "", "", "", "", "", "", "", "", "", "", "", "", 
  "", "", "", "", "", "", "", 112519., 317.132, 29.4, 7.304, 5.021, 
  13593.877, "", 243.964, 10.71, "", "", "", 3.7, 72.4, 0.779}, 
 {"GRD", "North America", "Grenada", "2020-09-23", 24., 0., 0., "", "", 0., 
  213.297, 0., 0., "", "", 0., "", "", "", "", "", "", "", "", "", "", "", 
  "", "", "", "", "", "", "", "", "", "", "", "", "", "", "", "", "", 
  112519., 317.132, 29.4, 7.304, 5.021, 13593.877, "", 243.964, 10.71, "", 
  "", "", 3.7, 72.4, 0.779}, {"GRD", "North America", "Grenada", 
  "2020-09-24", 24., 0., 0., "", "", 0., 213.297, 0., 0., "", "", 0., "", "", 
  "", "", "", "", "", "", "", "", "", "", "", "", "", "", "", "", "", "", "", 
  "", "", "", "", "", "", "", 112519., 317.132, 29.4, 7.304, 5.021, 
  13593.877, "", 243.964, 10.71, "", "", "", 3.7, 72.4, 0.779}, 
 {"GRD", "North America", "Grenada", "2020-09-25", 24., 0., 0., "", "", 0., 
  213.297, 0., 0., "", "", 0., "", "", "", "", "", "", "", "", "", "", "", 
  "", "", "", "", "", "", "", "", "", "", "", "", "", "", "", "", "", 
  112519., 317.132, 29.4, 7.304, 5.021, 13593.877, "", 243.964, 10.71, "", 
  "", "", 3.7, 72.4, 0.779}, {"GRD", "North America", "Grenada", 
  "2020-09-26", 24., 0., 0., "", "", 0., 213.297, 0., 0., "", "", 0., "", "", 
  "", "", "", "", "", "", "", "", "", "", "", "", "", "", "", "", "", "", "", 
  "", "", "", "", "", "", "", 112519., 317.132, 29.4, 7.304, 5.021, 
  13593.877, "", 243.964, 10.71, "", "", "", 3.7, 72.4, 0.779}, 
 {"GRD", "North America", "Grenada", "2020-09-27", 24., 0., 0., "", "", 0., 
  213.297, 0., 0., "", "", 0., "", "", "", "", "", "", "", "", "", "", "", 
  "", "", "", "", "", "", "", "", "", "", "", "", "", "", "", "", "", 
  112519., 317.132, 29.4, 7.304, 5.021, 13593.877, "", 243.964, 10.71, "", 
  "", "", 3.7, 72.4, 0.779}, {"GRD", "North America", "Grenada", 
  "2020-09-28", 24., 0., 0., "", "", 0., 213.297, 0., 0., "", "", 0., "", "", 
  "", "", "", "", "", "", "", "", "", "", "", "", "", "", "", "", "", "", "", 
  "", "", "", "", "", "", "", 112519., 317.132, 29.4, 7.304, 5.021, 
  13593.877, "", 243.964, 10.71, "", "", "", 3.7, 72.4, 0.779}, 
 {"GRD", "North America", "Grenada", "2020-09-29", 24., 0., 0., "", "", 0., 
  213.297, 0., 0., "", "", 0., "", "", "", "", "", "", "", "", "", "", "", 
  "", "", "", "", "", "", "", "", "", "", "", "", "", "", "", "", "", 
  112519., 317.132, 29.4, 7.304, 5.021, 13593.877, "", 243.964, 10.71, "", 
  "", "", 3.7, 72.4, 0.779}, {"GRD", "North America", "Grenada", 
  "2020-09-30", 24., 0., 0., "", "", 0., 213.297, 0., 0., "", "", 0., "", "", 
  "", "", "", "", "", "", "", "", "", "", "", "", "", "", "", "", "", "", "", 
  "", "", "", "", "", "", "", 112519., 317.132, 29.4, 7.304, 5.021, 
  13593.877, "", 243.964, 10.71, "", "", "", 3.7, 72.4, 0.779}, 
 {"GRD", "North America", "Grenada", "2020-10-01", 24., 0., 0., "", "", 0., 
  213.297, 0., 0., "", "", 0., "", "", "", "", "", "", "", "", "", "", "", 
  "", "", "", "", "", "", "", "", "", "", "", "", "", "", "", "", "", 
  112519., 317.132, 29.4, 7.304, 5.021, 13593.877, "", 243.964, 10.71, "", 
  "", "", 3.7, 72.4, 0.779}, {"GRD", "North America", "Grenada", 
  "2020-10-02", 24., 0., 0., "", "", 0., 213.297, 0., 0., "", "", 0., "", "", 
  "", "", "", "", "", "", "", "", "", "", "", "", "", "", "", "", "", "", "", 
  "", "", "", "", "", "", "", 112519., 317.132, 29.4, 7.304, 5.021, 
  13593.877, "", 243.964, 10.71, "", "", "", 3.7, 72.4, 0.779}, 
 {"GRD", "North America", "Grenada", "2020-10-03", 24., 0., 0., "", "", 0., 
  213.297, 0., 0., "", "", 0., "", "", "", "", "", "", "", "", "", "", "", 
  "", "", "", "", "", "", "", "", "", "", "", "", "", "", "", "", "", 
  112519., 317.132, 29.4, 7.304, 5.021, 13593.877, "", 243.964, 10.71, "", 
  "", "", 3.7, 72.4, 0.779}, {"GRD", "North America", "Grenada", 
  "2020-10-04", 24., 0., 0., "", "", 0., 213.297, 0., 0., "", "", 0., "", "", 
  "", "", "", "", "", "", "", "", "", "", "", "", "", "", "", "", "", "", "", 
  "", "", "", "", "", "", "", 112519., 317.132, 29.4, 7.304, 5.021, 
  13593.877, "", 243.964, 10.71, "", "", "", 3.7, 72.4, 0.779}, 
 {"GRD", "North America", "Grenada", "2020-10-05", 24., 0., 0., "", "", 0., 
  213.297, 0., 0., "", "", 0., "", "", "", "", "", "", "", "", "", "", "", 
  "", "", "", "", "", "", "", "", "", "", "", "", "", "", "", "", "", 
  112519., 317.132, 29.4, 7.304, 5.021, 13593.877, "", 243.964, 10.71, "", 
  "", "", 3.7, 72.4, 0.779}, {"GRD", "North America", "Grenada", 
  "2020-10-06", 24., 0., 0., "", "", 0., 213.297, 0., 0., "", "", 0., "", "", 
  "", "", "", "", "", "", "", "", "", "", "", "", "", "", "", "", "", "", "", 
  "", "", "", "", "", "", "", 112519., 317.132, 29.4, 7.304, 5.021, 
  13593.877, "", 243.964, 10.71, "", "", "", 3.7, 72.4, 0.779}, 
 {"GRD", "North America", "Grenada", "2020-10-07", 24., 0., 0., "", "", 0., 
  213.297, 0., 0., "", "", 0., "", "", "", "", "", "", "", "", "", "", "", 
  "", "", "", "", "", "", "", "", "", "", "", "", "", "", "", "", "", 
  112519., 317.132, 29.4, 7.304, 5.021, 13593.877, "", 243.964, 10.71, "", 
  "", "", 3.7, 72.4, 0.779}, {"GRD", "North America", "Grenada", 
  "2020-10-08", 24., 0., 0., "", "", 0., 213.297, 0., 0., "", "", 0., "", "", 
  "", "", "", "", "", "", "", "", "", "", "", "", "", "", "", "", "", "", "", 
  "", "", "", "", "", "", "", 112519., 317.132, 29.4, 7.304, 5.021, 
  13593.877, "", 243.964, 10.71, "", "", "", 3.7, 72.4, 0.779}, 
 {"GRD", "North America", "Grenada", "2020-10-09", 24., 0., 0., "", "", 0., 
  213.297, 0., 0., "", "", 0., "", "", "", "", "", "", "", "", "", "", "", 
  "", "", "", "", "", "", "", "", "", "", "", "", "", "", "", "", "", 
  112519., 317.132, 29.4, 7.304, 5.021, 13593.877, "", 243.964, 10.71, "", 
  "", "", 3.7, 72.4, 0.779}, {"GRD", "North America", "Grenada", 
  "2020-10-10", 24., 0., 0., "", "", 0., 213.297, 0., 0., "", "", 0., "", "", 
  "", "", "", "", "", "", "", "", "", "", "", "", "", "", "", "", "", "", "", 
  "", "", "", "", "", "", "", 112519., 317.132, 29.4, 7.304, 5.021, 
  13593.877, "", 243.964, 10.71, "", "", "", 3.7, 72.4, 0.779}, 
 {"GRD", "North America", "Grenada", "2020-10-11", 24., 0., 0., "", "", 0., 
  213.297, 0., 0., "", "", 0., "", "", "", "", "", "", "", "", "", "", "", 
  "", "", "", "", "", "", "", "", "", "", "", "", "", "", "", "", "", 
  112519., 317.132, 29.4, 7.304, 5.021, 13593.877, "", 243.964, 10.71, "", 
  "", "", 3.7, 72.4, 0.779}, {"GRD", "North America", "Grenada", 
  "2020-10-12", 25., 1., 0.143, "", "", 0., 222.185, 8.887, 1.27, "", "", 0., 
  "", "", "", "", "", "", "", "", "", "", "", "", "", "", "", "", "", "", "", 
  "", "", "", "", "", "", "", "", "", 112519., 317.132, 29.4, 7.304, 5.021, 
  13593.877, "", 243.964, 10.71, "", "", "", 3.7, 72.4, 0.779}, 
 {"GRD", "North America", "Grenada", "2020-10-13", 25., 0., 0.143, "", "", 
  0., 222.185, 0., 1.27, "", "", 0., "", "", "", "", "", "", "", "", "", "", 
  "", "", "", "", "", "", "", "", "", "", "", "", "", "", "", "", "", "", 
  112519., 317.132, 29.4, 7.304, 5.021, 13593.877, "", 243.964, 10.71, "", 
  "", "", 3.7, 72.4, 0.779}, {"GRD", "North America", "Grenada", 
  "2020-10-14", 25., 0., 0.143, "", "", 0., 222.185, 0., 1.27, "", "", 0., 
  "", "", "", "", "", "", "", "", "", "", "", "", "", "", "", "", "", "", "", 
  "", "", "", "", "", "", "", "", "", 112519., 317.132, 29.4, 7.304, 5.021, 
  13593.877, "", 243.964, 10.71, "", "", "", 3.7, 72.4, 0.779}, 
 {"GRD", "North America", "Grenada", "2020-10-15", 25., 0., 0.143, "", "", 
  0., 222.185, 0., 1.27, "", "", 0., "", "", "", "", "", "", "", "", "", "", 
  "", "", "", "", "", "", "", "", "", "", "", "", "", "", "", "", "", "", 
  112519., 317.132, 29.4, 7.304, 5.021, 13593.877, "", 243.964, 10.71, "", 
  "", "", 3.7, 72.4, 0.779}, {"GRD", "North America", "Grenada", 
  "2020-10-16", 25., 0., 0.143, "", "", 0., 222.185, 0., 1.27, "", "", 0., 
  "", "", "", "", "", "", "", "", "", "", "", "", "", "", "", "", "", "", "", 
  "", "", "", "", "", "", "", "", "", 112519., 317.132, 29.4, 7.304, 5.021, 
  13593.877, "", 243.964, 10.71, "", "", "", 3.7, 72.4, 0.779}, 
 {"GRD", "North America", "Grenada", "2020-10-17", 27., 2., 0.429, "", "", 
  0., 239.959, 17.775, 3.809, "", "", 0., "", "", "", "", "", "", "", "", "", 
  "", "", "", "", "", "", "", "", "", "", "", "", "", "", "", "", "", "", "", 
  112519., 317.132, 29.4, 7.304, 5.021, 13593.877, "", 243.964, 10.71, "", 
  "", "", 3.7, 72.4, 0.779}, {"GRD", "North America", "Grenada", 
  "2020-10-18", 27., 0., 0.429, "", "", 0., 239.959, 0., 3.809, "", "", 0., 
  "", "", "", "", "", "", "", "", "", "", "", "", "", "", "", "", "", "", "", 
  "", "", "", "", "", "", "", "", "", 112519., 317.132, 29.4, 7.304, 5.021, 
  13593.877, "", 243.964, 10.71, "", "", "", 3.7, 72.4, 0.779}, 
 {"GRD", "North America", "Grenada", "2020-10-19", 27., 0., 0.286, "", "", 
  0., 239.959, 0., 2.539, "", "", 0., "", "", "", "", "", "", "", "", "", "", 
  "", "", "", "", "", "", "", "", "", "", "", "", "", "", "", "", "", "", 
  112519., 317.132, 29.4, 7.304, 5.021, 13593.877, "", 243.964, 10.71, "", 
  "", "", 3.7, 72.4, 0.779}, {"GRD", "North America", "Grenada", 
  "2020-10-20", 27., 0., 0.286, "", "", 0., 239.959, 0., 2.539, "", "", 0., 
  "", "", "", "", "", "", "", "", "", "", "", "", "", "", "", "", "", "", "", 
  "", "", "", "", "", "", "", "", "", 112519., 317.132, 29.4, 7.304, 5.021, 
  13593.877, "", 243.964, 10.71, "", "", "", 3.7, 72.4, 0.779}, 
 {"GRD", "North America", "Grenada", "2020-10-21", 27., 0., 0.286, "", "", 
  0., 239.959, 0., 2.539, "", "", 0., "", "", "", "", "", "", "", "", "", "", 
  "", "", "", "", "", "", "", "", "", "", "", "", "", "", "", "", "", "", 
  112519., 317.132, 29.4, 7.304, 5.021, 13593.877, "", 243.964, 10.71, "", 
  "", "", 3.7, 72.4, 0.779}, {"GRD", "North America", "Grenada", 
  "2020-10-22", 27., 0., 0.286, "", "", 0., 239.959, 0., 2.539, "", "", 0., 
  "", "", "", "", "", "", "", "", "", "", "", "", "", "", "", "", "", "", "", 
  "", "", "", "", "", "", "", "", "", 112519., 317.132, 29.4, 7.304, 5.021, 
  13593.877, "", 243.964, 10.71, "", "", "", 3.7, 72.4, 0.779}, 
 {"GRD", "North America", "Grenada", "2020-10-23", 27., 0., 0.286, "", "", 
  0., 239.959, 0., 2.539, "", "", 0., "", "", "", "", "", "", "", "", "", "", 
  "", "", "", "", "", "", "", "", "", "", "", "", "", "", "", "", "", "", 
  112519., 317.132, 29.4, 7.304, 5.021, 13593.877, "", 243.964, 10.71, "", 
  "", "", 3.7, 72.4, 0.779}, {"GRD", "North America", "Grenada", 
  "2020-10-24", 28., 1., 0.143, "", "", 0., 248.847, 8.887, 1.27, "", "", 0., 
  "", "", "", "", "", "", "", "", "", "", "", "", "", "", "", "", "", "", "", 
  "", "", "", "", "", "", "", "", "", 112519., 317.132, 29.4, 7.304, 5.021, 
  13593.877, "", 243.964, 10.71, "", "", "", 3.7, 72.4, 0.779}, 
 {"GRD", "North America", "Grenada", "2020-10-25", 28., 0., 0.143, "", "", 
  0., 248.847, 0., 1.27, "", "", 0., "", "", "", "", "", "", "", "", "", "", 
  "", "", "", "", "", "", "", "", "", "", "", "", "", "", "", "", "", "", 
  112519., 317.132, 29.4, 7.304, 5.021, 13593.877, "", 243.964, 10.71, "", 
  "", "", 3.7, 72.4, 0.779}, {"GRD", "North America", "Grenada", 
  "2020-10-26", 28., 0., 0.143, "", "", 0., 248.847, 0., 1.27, "", "", 0., 
  "", "", "", "", "", "", "", "", "", "", "", "", "", "", "", "", "", "", "", 
  "", "", "", "", "", "", "", "", "", 112519., 317.132, 29.4, 7.304, 5.021, 
  13593.877, "", 243.964, 10.71, "", "", "", 3.7, 72.4, 0.779}, 
 {"GRD", "North America", "Grenada", "2020-10-27", 28., 0., 0.143, "", "", 
  0., 248.847, 0., 1.27, "", "", 0., "", "", "", "", "", "", "", "", "", "", 
  "", "", "", "", "", "", "", "", "", "", "", "", "", "", "", "", "", "", 
  112519., 317.132, 29.4, 7.304, 5.021, 13593.877, "", 243.964, 10.71, "", 
  "", "", 3.7, 72.4, 0.779}, {"GRD", "North America", "Grenada", 
  "2020-10-28", 28., 0., 0.143, "", "", 0., 248.847, 0., 1.27, "", "", 0., 
  "", "", "", "", "", "", "", "", "", "", "", "", "", "", "", "", "", "", "", 
  "", "", "", "", "", "", "", "", "", 112519., 317.132, 29.4, 7.304, 5.021, 
  13593.877, "", 243.964, 10.71, "", "", "", 3.7, 72.4, 0.779}, 
 {"GRD", "North America", "Grenada", "2020-10-29", 28., 0., 0.143, "", "", 
  0., 248.847, 0., 1.27, "", "", 0., "", "", "", "", "", "", "", "", "", "", 
  "", "", "", "", "", "", "", "", "", "", "", "", "", "", "", "", "", "", 
  112519., 317.132, 29.4, 7.304, 5.021, 13593.877, "", 243.964, 10.71, "", 
  "", "", 3.7, 72.4, 0.779}, {"GRD", "North America", "Grenada", 
  "2020-10-30", 28., 0., 0.143, "", "", 0., 248.847, 0., 1.27, "", "", 0., 
  "", "", "", "", "", "", "", "", "", "", "", "", "", "", "", "", "", "", "", 
  "", "", "", "", "", "", "", "", "", 112519., 317.132, 29.4, 7.304, 5.021, 
  13593.877, "", 243.964, 10.71, "", "", "", 3.7, 72.4, 0.779}, 
 {"GRD", "North America", "Grenada", "2020-10-31", 28., 0., 0., "", "", 0., 
  248.847, 0., 0., "", "", 0., "", "", "", "", "", "", "", "", "", "", "", 
  "", "", "", "", "", "", "", "", "", "", "", "", "", "", "", "", "", 
  112519., 317.132, 29.4, 7.304, 5.021, 13593.877, "", 243.964, 10.71, "", 
  "", "", 3.7, 72.4, 0.779}, {"GRD", "North America", "Grenada", 
  "2020-11-01", 28., 0., 0., "", "", 0., 248.847, 0., 0., "", "", 0., "", "", 
  "", "", "", "", "", "", "", "", "", "", "", "", "", "", "", "", "", "", "", 
  "", "", "", "", "", "", "", 112519., 317.132, 29.4, 7.304, 5.021, 
  13593.877, "", 243.964, 10.71, "", "", "", 3.7, 72.4, 0.779}, 
 {"GRD", "North America", "Grenada", "2020-11-02", 29., 1., 0.143, "", "", 
  0., 257.734, 8.887, 1.27, "", "", 0., "", "", "", "", "", "", "", "", "", 
  "", "", "", "", "", "", "", "", "", "", "", "", "", "", "", "", "", "", "", 
  112519., 317.132, 29.4, 7.304, 5.021, 13593.877, "", 243.964, 10.71, "", 
  "", "", 3.7, 72.4, 0.779}, {"GRD", "North America", "Grenada", 
  "2020-11-03", 29., 0., 0.143, "", "", 0., 257.734, 0., 1.27, "", "", 0., 
  "", "", "", "", "", "", "", "", "", "", "", "", "", "", "", "", "", "", "", 
  "", "", "", "", "", "", "", "", "", 112519., 317.132, 29.4, 7.304, 5.021, 
  13593.877, "", 243.964, 10.71, "", "", "", 3.7, 72.4, 0.779}, 
 {"GRD", "North America", "Grenada", "2020-11-04", 30., 1., 0.286, "", "", 
  0., 266.622, 8.887, 2.539, "", "", 0., "", "", "", "", "", "", "", "", "", 
  "", "", "", "", "", "", "", "", "", "", "", "", "", "", "", "", "", "", "", 
  112519., 317.132, 29.4, 7.304, 5.021, 13593.877, "", 243.964, 10.71, "", 
  "", "", 3.7, 72.4, 0.779}, {"GRD", "North America", "Grenada", 
  "2020-11-05", 30., 0., 0.286, "", "", 0., 266.622, 0., 2.539, "", "", 0., 
  "", "", "", "", "", "", "", "", "", "", "", "", "", "", "", "", "", "", "", 
  "", "", "", "", "", "", "", "", "", 112519., 317.132, 29.4, 7.304, 5.021, 
  13593.877, "", 243.964, 10.71, "", "", "", 3.7, 72.4, 0.779}, 
 {"GRD", "North America", "Grenada", "2020-11-06", 30., 0., 0.286, "", "", 
  0., 266.622, 0., 2.539, "", "", 0., "", "", "", "", "", "", "", "", "", "", 
  "", "", "", "", "", "", "", "", "", "", "", "", "", "", "", "", "", "", 
  112519., 317.132, 29.4, 7.304, 5.021, 13593.877, "", 243.964, 10.71, "", 
  "", "", 3.7, 72.4, 0.779}, {"GRD", "North America", "Grenada", 
  "2020-11-07", 30., 0., 0.286, "", "", 0., 266.622, 0., 2.539, "", "", 0., 
  "", "", "", "", "", "", "", "", "", "", "", "", "", "", "", "", "", "", "", 
  "", "", "", "", "", "", "", "", "", 112519., 317.132, 29.4, 7.304, 5.021, 
  13593.877, "", 243.964, 10.71, "", "", "", 3.7, 72.4, 0.779}, 
 {"GRD", "North America", "Grenada", "2020-11-08", 32., 2., 0.571, "", "", 
  0., 284.396, 17.775, 5.079, "", "", 0., "", "", "", "", "", "", "", "", "", 
  "", "", "", "", "", "", "", "", "", "", "", "", "", "", "", "", "", "", "", 
  112519., 317.132, 29.4, 7.304, 5.021, 13593.877, "", 243.964, 10.71, "", 
  "", "", 3.7, 72.4, 0.779}, {"GRD", "North America", "Grenada", 
  "2020-11-09", 32., 0., 0.429, "", "", 0., 284.396, 0., 3.809, "", "", 0., 
  "", "", "", "", "", "", "", "", "", "", "", "", "", "", "", "", "", "", "", 
  "", "", "", "", "", "", "", "", "", 112519., 317.132, 29.4, 7.304, 5.021, 
  13593.877, "", 243.964, 10.71, "", "", "", 3.7, 72.4, 0.779}, 
 {"GRD", "North America", "Grenada", "2020-11-10", 32., 0., 0.429, "", "", 
  0., 284.396, 0., 3.809, "", "", 0., "", "", "", "", "", "", "", "", "", "", 
  "", "", "", "", "", "", "", "", "", "", "", "", "", "", "", "", "", "", 
  112519., 317.132, 29.4, 7.304, 5.021, 13593.877, "", 243.964, 10.71, "", 
  "", "", 3.7, 72.4, 0.779}, {"GRD", "North America", "Grenada", 
  "2020-11-11", 32., 0., 0.286, "", "", 0., 284.396, 0., 2.539, "", "", 0., 
  "", "", "", "", "", "", "", "", "", "", "", "", "", "", "", "", "", "", "", 
  "", "", "", "", "", "", "", "", "", 112519., 317.132, 29.4, 7.304, 5.021, 
  13593.877, "", 243.964, 10.71, "", "", "", 3.7, 72.4, 0.779}, 
 {"GRD", "North America", "Grenada", "2020-11-12", 32., 0., 0.286, "", "", 
  0., 284.396, 0., 2.539, "", "", 0., "", "", "", "", "", "", "", "", "", "", 
  "", "", "", "", "", "", "", "", "", "", "", "", "", "", "", "", "", "", 
  112519., 317.132, 29.4, 7.304, 5.021, 13593.877, "", 243.964, 10.71, "", 
  "", "", 3.7, 72.4, 0.779}, {"GRD", "North America", "Grenada", 
  "2020-11-13", 32., 0., 0.286, "", "", 0., 284.396, 0., 2.539, "", "", 0., 
  "", "", "", "", "", "", "", "", "", "", "", "", "", "", "", "", "", "", "", 
  "", "", "", "", "", "", "", "", "", 112519., 317.132, 29.4, 7.304, 5.021, 
  13593.877, "", 243.964, 10.71, "", "", "", 3.7, 72.4, 0.779}, 
 {"GRD", "North America", "Grenada", "2020-11-14", 32., 0., 0.286, "", "", 
  0., 284.396, 0., 2.539, "", "", 0., "", "", "", "", "", "", "", "", "", "", 
  "", "", "", "", "", "", "", "", "", "", "", "", "", "", "", "", "", "", 
  112519., 317.132, 29.4, 7.304, 5.021, 13593.877, "", 243.964, 10.71, "", 
  "", "", 3.7, 72.4, 0.779}, {"GRD", "North America", "Grenada", 
  "2020-11-15", 32., 0., 0., "", "", 0., 284.396, 0., 0., "", "", 0., "", "", 
  "", "", "", "", "", "", "", "", "", "", "", "", "", "", "", "", "", "", "", 
  "", "", "", "", "", "", "", 112519., 317.132, 29.4, 7.304, 5.021, 
  13593.877, "", 243.964, 10.71, "", "", "", 3.7, 72.4, 0.779}, 
 {"GRD", "North America", "Grenada", "2020-11-16", 33., 1., 0.143, "", "", 
  0., 293.284, 8.887, 1.27, "", "", 0., "", "", "", "", "", "", "", "", "", 
  "", "", "", "", "", "", "", "", "", "", "", "", "", "", "", "", "", "", "", 
  112519., 317.132, 29.4, 7.304, 5.021, 13593.877, "", 243.964, 10.71, "", 
  "", "", 3.7, 72.4, 0.779}, {"GRD", "North America", "Grenada", 
  "2020-11-17", 33., 0., 0.143, "", "", 0., 293.284, 0., 1.27, "", "", 0., 
  "", "", "", "", "", "", "", "", "", "", "", "", "", "", "", "", "", "", "", 
  "", "", "", "", "", "", "", "", "", 112519., 317.132, 29.4, 7.304, 5.021, 
  13593.877, "", 243.964, 10.71, "", "", "", 3.7, 72.4, 0.779}, 
 {"GRD", "North America", "Grenada", "2020-11-18", 36., 3., 0.571, "", "", 
  0., 319.946, 26.662, 5.079, "", "", 0., "", "", "", "", "", "", "", "", "", 
  "", "", "", "", "", "", "", "", "", "", "", "", "", "", "", "", "", "", "", 
  112519., 317.132, 29.4, 7.304, 5.021, 13593.877, "", 243.964, 10.71, "", 
  "", "", 3.7, 72.4, 0.779}, {"GRD", "North America", "Grenada", 
  "2020-11-19", 36., 0., 0.571, "", "", 0., 319.946, 0., 5.079, "", "", 0., 
  "", "", "", "", "", "", "", "", "", "", "", "", "", "", "", "", "", "", "", 
  "", "", "", "", "", "", "", "", "", 112519., 317.132, 29.4, 7.304, 5.021, 
  13593.877, "", 243.964, 10.71, "", "", "", 3.7, 72.4, 0.779}, 
 {"GRD", "North America", "Grenada", "2020-11-20", 41., 5., 1.286, "", "", 
  0., 364.383, 44.437, 11.427, "", "", 0., "", "", "", "", "", "", "", "", 
  "", "", "", "", "", "", "", "", "", "", "", "", "", "", "", "", "", "", "", 
  "", 112519., 317.132, 29.4, 7.304, 5.021, 13593.877, "", 243.964, 10.71, 
  "", "", "", 3.7, 72.4, 0.779}, {"GRD", "North America", "Grenada", 
  "2020-11-21", 41., 0., 1.286, "", "", 0., 364.383, 0., 11.427, "", "", 0., 
  "", "", "", "", "", "", "", "", "", "", "", "", "", "", "", "", "", "", "", 
  "", "", "", "", "", "", "", "", "", 112519., 317.132, 29.4, 7.304, 5.021, 
  13593.877, "", 243.964, 10.71, "", "", "", 3.7, 72.4, 0.779}, 
 {"GRD", "North America", "Grenada", "2020-11-22", 41., 0., 1.286, "", "", 
  0., 364.383, 0., 11.427, "", "", 0., "", "", "", "", "", "", "", "", "", 
  "", "", "", "", "", "", "", "", "", "", "", "", "", "", "", "", "", "", "", 
  112519., 317.132, 29.4, 7.304, 5.021, 13593.877, "", 243.964, 10.71, "", 
  "", "", 3.7, 72.4, 0.779}, {"GRD", "North America", "Grenada", 
  "2020-11-23", 41., 0., 1.143, "", "", 0., 364.383, 0., 10.157, "", "", 0., 
  "", "", "", "", "", "", "", "", "", "", "", "", "", "", "", "", "", "", "", 
  "", "", "", "", "", "", "", "", "", 112519., 317.132, 29.4, 7.304, 5.021, 
  13593.877, "", 243.964, 10.71, "", "", "", 3.7, 72.4, 0.779}, 
 {"GRD", "North America", "Grenada", "2020-11-24", 41., 0., 1.143, "", "", 
  0., 364.383, 0., 10.157, "", "", 0., "", "", "", "", "", "", "", "", "", 
  "", "", "", "", "", "", "", "", "", "", "", "", "", "", "", "", "", "", "", 
  112519., 317.132, 29.4, 7.304, 5.021, 13593.877, "", 243.964, 10.71, "", 
  "", "", 3.7, 72.4, 0.779}, {"GRD", "North America", "Grenada", 
  "2020-11-25", 41., 0., 0.714, "", "", 0., 364.383, 0., 6.348, "", "", 0., 
  "", "", "", "", "", "", "", "", "", "", "", "", "", "", "", "", "", "", "", 
  "", "", "", "", "", "", "", "", "", 112519., 317.132, 29.4, 7.304, 5.021, 
  13593.877, "", 243.964, 10.71, "", "", "", 3.7, 72.4, 0.779}, 
 {"GRD", "North America", "Grenada", "2020-11-26", 41., 0., 0.714, "", "", 
  0., 364.383, 0., 6.348, "", "", 0., "", "", "", "", "", "", "", "", "", "", 
  "", "", "", "", "", "", "", "", "", "", "", "", "", "", "", "", "", "", 
  112519., 317.132, 29.4, 7.304, 5.021, 13593.877, "", 243.964, 10.71, "", 
  "", "", 3.7, 72.4, 0.779}, {"GRD", "North America", "Grenada", 
  "2020-11-27", 41., 0., 0., "", "", 0., 364.383, 0., 0., "", "", 0., "", "", 
  "", "", "", "", "", "", "", "", "", "", "", "", "", "", "", "", "", "", "", 
  "", "", "", "", "", "", "", 112519., 317.132, 29.4, 7.304, 5.021, 
  13593.877, "", 243.964, 10.71, "", "", "", 3.7, 72.4, 0.779}, 
 {"GRD", "North America", "Grenada", "2020-11-28", 41., 0., 0., "", "", 0., 
  364.383, 0., 0., "", "", 0., "", "", "", "", "", "", "", "", "", "", "", 
  "", "", "", "", "", "", "", "", "", "", "", "", "", "", "", "", "", 
  112519., 317.132, 29.4, 7.304, 5.021, 13593.877, "", 243.964, 10.71, "", 
  "", "", 3.7, 72.4, 0.779}, {"GRD", "North America", "Grenada", 
  "2020-11-29", 41., 0., 0., "", "", 0., 364.383, 0., 0., "", "", 0., "", "", 
  "", "", "", "", "", "", "", "", "", "", "", "", "", "", "", "", "", "", "", 
  "", "", "", "", "", "", "", 112519., 317.132, 29.4, 7.304, 5.021, 
  13593.877, "", 243.964, 10.71, "", "", "", 3.7, 72.4, 0.779}, 
 {"GRD", "North America", "Grenada", "2020-11-30", 41., 0., 0., "", "", 0., 
  364.383, 0., 0., "", "", 0., "", "", "", "", "", "", "", "", "", "", "", 
  "", "", "", "", "", "", "", "", "", "", "", "", "", "", "", "", "", 
  112519., 317.132, 29.4, 7.304, 5.021, 13593.877, "", 243.964, 10.71, "", 
  "", "", 3.7, 72.4, 0.779}, {"GRD", "North America", "Grenada", 
  "2020-12-01", 41., 0., 0., "", "", 0., 364.383, 0., 0., "", "", 0., "", "", 
  "", "", "", "", "", "", "", "", "", "", "", "", "", "", "", "", "", "", "", 
  "", "", "", "", "", "", "", 112519., 317.132, 29.4, 7.304, 5.021, 
  13593.877, "", 243.964, 10.71, "", "", "", 3.7, 72.4, 0.779}, 
 {"GRD", "North America", "Grenada", "2020-12-02", 41., 0., 0., "", "", 0., 
  364.383, 0., 0., "", "", 0., "", "", "", "", "", "", "", "", "", "", "", 
  "", "", "", "", "", "", "", "", "", "", "", "", "", "", "", "", "", 
  112519., 317.132, 29.4, 7.304, 5.021, 13593.877, "", 243.964, 10.71, "", 
  "", "", 3.7, 72.4, 0.779}, {"GRD", "North America", "Grenada", 
  "2020-12-03", 41., 0., 0., "", "", 0., 364.383, 0., 0., "", "", 0., "", "", 
  "", "", "", "", "", "", "", "", "", "", "", "", "", "", "", "", "", "", "", 
  "", "", "", "", "", "", "", 112519., 317.132, 29.4, 7.304, 5.021, 
  13593.877, "", 243.964, 10.71, "", "", "", 3.7, 72.4, 0.779}, 
 {"GRD", "North America", "Grenada", "2020-12-04", 41., 0., 0., "", "", 0., 
  364.383, 0., 0., "", "", 0., "", "", "", "", "", "", "", "", "", "", "", 
  "", "", "", "", "", "", "", "", "", "", "", "", "", "", "", "", "", 
  112519., 317.132, 29.4, 7.304, 5.021, 13593.877, "", 243.964, 10.71, "", 
  "", "", 3.7, 72.4, 0.779}, {"GRD", "North America", "Grenada", 
  "2020-12-05", 41., 0., 0., "", "", 0., 364.383, 0., 0., "", "", 0., "", "", 
  "", "", "", "", "", "", "", "", "", "", "", "", "", "", "", "", "", "", "", 
  "", "", "", "", "", "", "", 112519., 317.132, 29.4, 7.304, 5.021, 
  13593.877, "", 243.964, 10.71, "", "", "", 3.7, 72.4, 0.779}, 
 {"GRD", "North America", "Grenada", "2020-12-06", 41., 0., 0., "", "", 0., 
  364.383, 0., 0., "", "", 0., "", "", "", "", "", "", "", "", "", "", "", 
  "", "", "", "", "", "", "", "", "", "", "", "", "", "", "", "", "", 
  112519., 317.132, 29.4, 7.304, 5.021, 13593.877, "", 243.964, 10.71, "", 
  "", "", 3.7, 72.4, 0.779}, {"GRD", "North America", "Grenada", 
  "2020-12-07", 43., 2., 0.286, "", "", 0., 382.158, 17.775, 2.539, "", "", 
  0., "", "", "", "", "", "", "", "", "", "", "", "", "", "", "", "", "", "", 
  "", "", "", "", "", "", "", "", "", "", 112519., 317.132, 29.4, 7.304, 
  5.021, 13593.877, "", 243.964, 10.71, "", "", "", 3.7, 72.4, 0.779}, 
 {"GRD", "North America", "Grenada", "2020-12-08", 43., 0., 0.286, "", "", 
  0., 382.158, 0., 2.539, "", "", 0., "", "", "", "", "", "", "", "", "", "", 
  "", "", "", "", "", "", "", "", "", "", "", "", "", "", "", "", "", "", 
  112519., 317.132, 29.4, 7.304, 5.021, 13593.877, "", 243.964, 10.71, "", 
  "", "", 3.7, 72.4, 0.779}, {"GRD", "North America", "Grenada", 
  "2020-12-09", 43., 0., 0.286, "", "", 0., 382.158, 0., 2.539, "", "", 0., 
  "", "", "", "", "", "", "", "", "", "", "", "", "", "", "", "", "", "", "", 
  "", "", "", "", "", "", "", "", "", 112519., 317.132, 29.4, 7.304, 5.021, 
  13593.877, "", 243.964, 10.71, "", "", "", 3.7, 72.4, 0.779}, 
 {"GRD", "North America", "Grenada", "2020-12-10", 43., 0., 0.286, "", "", 
  0., 382.158, 0., 2.539, "", "", 0., "", "", "", "", "", "", "", "", "", "", 
  "", "", "", "", "", "", "", "", "", "", "", "", "", "", "", "", "", "", 
  112519., 317.132, 29.4, 7.304, 5.021, 13593.877, "", 243.964, 10.71, "", 
  "", "", 3.7, 72.4, 0.779}, {"GRD", "North America", "Grenada", 
  "2020-12-11", 43., 0., 0.286, "", "", 0., 382.158, 0., 2.539, "", "", 0., 
  "", "", "", "", "", "", "", "", "", "", "", "", "", "", "", "", "", "", "", 
  "", "", "", "", "", "", "", "", "", 112519., 317.132, 29.4, 7.304, 5.021, 
  13593.877, "", 243.964, 10.71, "", "", "", 3.7, 72.4, 0.779}, 
 {"GRD", "North America", "Grenada", "2020-12-12", 43., 0., 0.286, "", "", 
  0., 382.158, 0., 2.539, "", "", 0., "", "", "", "", "", "", "", "", "", "", 
  "", "", "", "", "", "", "", "", "", "", "", "", "", "", "", "", "", "", 
  112519., 317.132, 29.4, 7.304, 5.021, 13593.877, "", 243.964, 10.71, "", 
  "", "", 3.7, 72.4, 0.779}, {"GRD", "North America", "Grenada", 
  "2020-12-13", 69., 26., 4., "", "", 0., 613.23, 231.072, 35.55, "", "", 0., 
  "", "", "", "", "", "", "", "", "", "", "", "", "", "", "", "", "", "", "", 
  "", "", "", "", "", "", "", "", "", 112519., 317.132, 29.4, 7.304, 5.021, 
  13593.877, "", 243.964, 10.71, "", "", "", 3.7, 72.4, 0.779}, 
 {"GRD", "North America", "Grenada", "2020-12-14", 69., 0., 3.714, "", "", 
  0., 613.23, 0., 33.01, "", "", 0., "", "", "", "", "", "", "", "", "", "", 
  "", "", "", "", "", "", "", "", "", "", "", "", "", "", "", "", "", "", 
  112519., 317.132, 29.4, 7.304, 5.021, 13593.877, "", 243.964, 10.71, "", 
  "", "", 3.7, 72.4, 0.779}, {"GRD", "North America", "Grenada", 
  "2020-12-15", 69., 0., 3.714, "", "", 0., 613.23, 0., 33.01, "", "", 0., 
  "", "", "", "", "", "", "", "", "", "", "", "", "", "", "", "", "", "", "", 
  "", "", "", "", "", "", "", "", "", 112519., 317.132, 29.4, 7.304, 5.021, 
  13593.877, "", 243.964, 10.71, "", "", "", 3.7, 72.4, 0.779}, 
 {"GRD", "North America", "Grenada", "2020-12-16", 85., 16., 6., "", "", 0., 
  755.428, 142.198, 53.324, "", "", 0., "", "", "", "", "", "", "", "", "", 
  "", "", "", "", "", "", "", "", "", "", "", "", "", "", "", "", "", "", "", 
  112519., 317.132, 29.4, 7.304, 5.021, 13593.877, "", 243.964, 10.71, "", 
  "", "", 3.7, 72.4, 0.779}, {"GRD", "North America", "Grenada", 
  "2020-12-17", 85., 0., 6., "", "", 0., 755.428, 0., 53.324, "", "", 0., "", 
  "", "", "", "", "", "", "", "", "", "", "", "", "", "", "", "", "", "", "", 
  "", "", "", "", "", "", "", "", 112519., 317.132, 29.4, 7.304, 5.021, 
  13593.877, "", 243.964, 10.71, "", "", "", 3.7, 72.4, 0.779}, 
 {"GRD", "North America", "Grenada", "2020-12-18", 94., 9., 7.286, "", "", 
  0., 835.414, 79.986, 64.751, "", "", 0., "", "", "", "", "", "", "", "", 
  "", "", "", "", "", "", "", "", "", "", "", "", "", "", "", "", "", "", "", 
  "", 112519., 317.132, 29.4, 7.304, 5.021, 13593.877, "", 243.964, 10.71, 
  "", "", "", 3.7, 72.4, 0.779}, {"GRD", "North America", "Grenada", 
  "2020-12-19", 94., 0., 7.286, "", "", 0., 835.414, 0., 64.751, "", "", 0., 
  "", "", "", "", "", "", "", "", "", "", "", "", "", "", "", "", "", "", "", 
  "", "", "", "", "", "", "", "", "", 112519., 317.132, 29.4, 7.304, 5.021, 
  13593.877, "", 243.964, 10.71, "", "", "", 3.7, 72.4, 0.779}, 
 {"GRD", "North America", "Grenada", "2020-12-20", 103., 9., 4.857, "", "", 
  0., 915.401, 79.986, 43.167, "", "", 0., "", "", "", "", "", "", "", "", 
  "", "", "", "", "", "", "", "", "", "", "", "", "", "", "", "", "", "", "", 
  "", 112519., 317.132, 29.4, 7.304, 5.021, 13593.877, "", 243.964, 10.71, 
  "", "", "", 3.7, 72.4, 0.779}, {"GRD", "North America", "Grenada", 
  "2020-12-21", 103., 0., 4.857, "", "", 0., 915.401, 0., 43.167, "", "", 0., 
  0.16, "", "", "", "", "", "", "", "", "", "", "", "", "", "", "", "", "", 
  "", "", "", "", "", "", "", "", "", "", 112519., 317.132, 29.4, 7.304, 
  5.021, 13593.877, "", 243.964, 10.71, "", "", "", 3.7, 72.4, 0.779}, 
 {"GRD", "North America", "Grenada", "2020-12-22", 103., 0., 4.857, "", "", 
  0., 915.401, 0., 43.167, "", "", 0., 0.17, "", "", "", "", "", "", "", "", 
  "", "", "", "", "", "", "", "", "", "", "", "", "", "", "", "", "", "", "", 
  112519., 317.132, 29.4, 7.304, 5.021, 13593.877, "", 243.964, 10.71, "", 
  "", "", 3.7, 72.4, 0.779}, {"GRD", "North America", "Grenada", 
  "2020-12-23", 105., 2., 2.857, "", "", 0., 933.176, 17.775, 25.393, "", "", 
  0., 0.17, "", "", "", "", "", "", "", "", "", "", "", "", "", "", "", "", 
  "", "", "", "", "", "", "", "", "", "", "", 112519., 317.132, 29.4, 7.304, 
  5.021, 13593.877, "", 243.964, 10.71, "", "", "", 3.7, 72.4, 0.779}, 
 {"GRD", "North America", "Grenada", "2020-12-24", 105., 0., 2.857, "", "", 
  0., 933.176, 0., 25.393, "", "", 0., 0.18, "", "", "", "", "", "", "", "", 
  "", "", "", "", "", "", "", "", "", "", "", "", "", "", "", "", "", "", "", 
  112519., 317.132, 29.4, 7.304, 5.021, 13593.877, "", 243.964, 10.71, "", 
  "", "", 3.7, 72.4, 0.779}, {"GRD", "North America", "Grenada", 
  "2020-12-25", 112., 7., 2.571, "", "", 0., 995.387, 62.212, 22.853, "", "", 
  0., 0.19, "", "", "", "", "", "", "", "", "", "", "", "", "", "", "", "", 
  "", "", "", "", "", "", "", "", "", "", "", 112519., 317.132, 29.4, 7.304, 
  5.021, 13593.877, "", 243.964, 10.71, "", "", "", 3.7, 72.4, 0.779}, 
 {"GRD", "North America", "Grenada", "2020-12-26", 112., 0., 2.571, "", "", 
  0., 995.387, 0., 22.853, "", "", 0., 0.19, "", "", "", "", "", "", "", "", 
  "", "", "", "", "", "", "", "", "", "", "", "", "", "", "", "", "", "", "", 
  112519., 317.132, 29.4, 7.304, 5.021, 13593.877, "", 243.964, 10.71, "", 
  "", "", 3.7, 72.4, 0.779}, {"GRD", "North America", "Grenada", 
  "2020-12-27", 112., 0., 1.286, "", "", 0., 995.387, 0., 11.427, "", "", 0., 
  0.19, "", "", "", "", "", "", "", "", "", "", "", "", "", "", "", "", "", 
  "", "", "", "", "", "", "", "", "", "", 112519., 317.132, 29.4, 7.304, 
  5.021, 13593.877, "", 243.964, 10.71, "", "", "", 3.7, 72.4, 0.779}, 
 {"GRD", "North America", "Grenada", "2020-12-28", 124., 12., 3., "", "", 0., 
  1102.036, 106.649, 26.662, "", "", 0., 0.2, "", "", "", "", "", "", "", "", 
  "", "", "", "", "", "", "", "", "", "", "", "", "", "", "", "", "", "", "", 
  112519., 317.132, 29.4, 7.304, 5.021, 13593.877, "", 243.964, 10.71, "", 
  "", "", 3.7, 72.4, 0.779}, {"GRD", "North America", "Grenada", 
  "2020-12-29", 127., 3., 3.429, "", "", 0., 1128.698, 26.662, 30.471, "", 
  "", 0., 0.18, "", "", "", "", "", "", "", "", "", "", "", "", "", "", "", 
  "", "", "", "", "", "", "", "", "", "", "", "", 112519., 317.132, 29.4, 
  7.304, 5.021, 13593.877, "", 243.964, 10.71, "", "", "", 3.7, 72.4, 0.779}, 
 {"GRD", "North America", "Grenada", "2020-12-30", 127., 0., 3.143, "", "", 
  0., 1128.698, 0., 27.932, "", "", 0., 0.17, "", "", "", "", "", "", "", "", 
  "", "", "", "", "", "", "", "", "", "", "", "", "", "", "", "", "", "", "", 
  112519., 317.132, 29.4, 7.304, 5.021, 13593.877, "", 243.964, 10.71, "", 
  "", "", 3.7, 72.4, 0.779}, {"GRD", "North America", "Grenada", 
  "2020-12-31", 127., 0., 3.143, "", "", 0., 1128.698, 0., 27.932, "", "", 
  0., 0.15, "", "", "", "", "", "", "", "", "", "", "", "", "", "", "", "", 
  "", "", "", "", "", "", "", "", "", "", "", 112519., 317.132, 29.4, 7.304, 
  5.021, 13593.877, "", 243.964, 10.71, "", "", "", 3.7, 72.4, 0.779}, 
 {"GRD", "North America", "Grenada", "2021-01-01", 127., 0., 2.143, "", "", 
  0., 1128.698, 0., 19.044, "", "", 0., 0.14, "", "", "", "", "", "", "", "", 
  "", "", "", "", "", "", "", "", "", "", "", "", "", "", "", "", "", "", "", 
  112519., 317.132, 29.4, 7.304, 5.021, 13593.877, "", 243.964, 10.71, "", 
  "", "", 3.7, 72.4, 0.779}, {"GRD", "North America", "Grenada", 
  "2021-01-02", 127., 0., 2.143, "", "", 0., 1128.698, 0., 19.044, "", "", 
  0., 0.12, "", "", "", "", "", "", "", "", "", "", "", "", "", "", "", "", 
  "", "", "", "", "", "", "", "", "", "", "", 112519., 317.132, 29.4, 7.304, 
  5.021, 13593.877, "", 243.964, 10.71, "", "", "", 3.7, 72.4, 0.779}, 
 {"GRD", "North America", "Grenada", "2021-01-03", 127., 0., 2.143, 1., 1., 
  0.143, 1128.698, 0., 19.044, 8.887, 8.887, 1.27, 0.11, "", "", "", "", "", 
  "", "", "", "", "", "", "", "", "", "", "", "", "", "", "", "", "", "", "", 
  "", "", "", 112519., 317.132, 29.4, 7.304, 5.021, 13593.877, "", 243.964, 
  10.71, "", "", "", 3.7, 72.4, 0.779}, {"GRD", "North America", "Grenada", 
  "2021-01-04", 127., 0., 0.429, 1., 0., 0.143, 1128.698, 0., 3.809, 8.887, 
  0., 1.27, 0.1, "", "", "", "", "", "", "", "", "", "", "", "", "", "", "", 
  "", "", "", "", "", "", "", "", "", "", "", "", 112519., 317.132, 29.4, 
  7.304, 5.021, 13593.877, "", 243.964, 10.71, "", "", "", 3.7, 72.4, 0.779}, 
 {"GRD", "North America", "Grenada", "2021-01-05", 127., 0., 0., 1., 0., 
  0.143, 1128.698, 0., 0., 8.887, 0., 1.27, 0.09, "", "", "", "", "", "", "", 
  "", "", "", "", "", "", "", "", "", "", "", "", "", "", "", "", "", "", "", 
  "", 112519., 317.132, 29.4, 7.304, 5.021, 13593.877, "", 243.964, 10.71, 
  "", "", "", 3.7, 72.4, 0.779}, {"GRD", "North America", "Grenada", 
  "2021-01-06", 127., 0., 0., 1., 0., 0.143, 1128.698, 0., 0., 8.887, 0., 
  1.27, 0.09, "", "", "", "", "", "", "", "", "", "", "", "", "", "", "", "", 
  "", "", "", "", "", "", "", "", "", "", "", 112519., 317.132, 29.4, 7.304, 
  5.021, 13593.877, "", 243.964, 10.71, "", "", "", 3.7, 72.4, 0.779}, 
 {"GRD", "North America", "Grenada", "2021-01-07", 127., 0., 0., 1., 0., 
  0.143, 1128.698, 0., 0., 8.887, 0., 1.27, 0.09, "", "", "", "", "", "", "", 
  "", "", "", "", "", "", "", "", "", "", "", "", "", "", "", "", "", "", "", 
  "", 112519., 317.132, 29.4, 7.304, 5.021, 13593.877, "", 243.964, 10.71, 
  "", "", "", 3.7, 72.4, 0.779}, {"GRD", "North America", "Grenada", 
  "2021-01-08", 127., 0., 0., 1., 0., 0.143, 1128.698, 0., 0., 8.887, 0., 
  1.27, 0.08, "", "", "", "", "", "", "", "", "", "", "", "", "", "", "", "", 
  "", "", "", "", "", "", "", "", "", "", "", 112519., 317.132, 29.4, 7.304, 
  5.021, 13593.877, "", 243.964, 10.71, "", "", "", 3.7, 72.4, 0.779}, 
 {"GRD", "North America", "Grenada", "2021-01-09", 127., 0., 0., 1., 0., 
  0.143, 1128.698, 0., 0., 8.887, 0., 1.27, 0.08, "", "", "", "", "", "", "", 
  "", "", "", "", "", "", "", "", "", "", "", "", "", "", "", "", "", "", "", 
  "", 112519., 317.132, 29.4, 7.304, 5.021, 13593.877, "", 243.964, 10.71, 
  "", "", "", 3.7, 72.4, 0.779}, {"GRD", "North America", "Grenada", 
  "2021-01-10", 127., 0., 0., 1., 0., 0., 1128.698, 0., 0., 8.887, 0., 0., 
  0.07, "", "", "", "", "", "", "", "", "", "", "", "", "", "", "", "", "", 
  "", "", "", "", "", "", "", "", "", "", 112519., 317.132, 29.4, 7.304, 
  5.021, 13593.877, "", 243.964, 10.71, "", "", "", 3.7, 72.4, 0.779}, 
 {"GRD", "North America", "Grenada", "2021-01-11", 132., 5., 0.714, 1., 0., 
  0., 1173.135, 44.437, 6.348, 8.887, 0., 0., 0.07, "", "", "", "", "", "", 
  "", "", "", "", "", "", "", "", "", "", "", "", "", "", "", "", "", "", "", 
  "", "", 112519., 317.132, 29.4, 7.304, 5.021, 13593.877, "", 243.964, 
  10.71, "", "", "", 3.7, 72.4, 0.779}, {"GRD", "North America", "Grenada", 
  "2021-01-12", 132., 0., 0.714, 1., 0., 0., 1173.135, 0., 6.348, 8.887, 0., 
  0., 0.07, "", "", "", "", "", "", "", "", "", "", "", "", "", "", "", "", 
  "", "", "", "", "", "", "", "", "", "", "", 112519., 317.132, 29.4, 7.304, 
  5.021, 13593.877, "", 243.964, 10.71, "", "", "", 3.7, 72.4, 0.779}, 
 {"GRD", "North America", "Grenada", "2021-01-13", 132., 0., 0.714, 1., 0., 
  0., 1173.135, 0., 6.348, 8.887, 0., 0., 0.06, "", "", "", "", "", "", "", 
  "", "", "", "", "", "", "", "", "", "", "", "", "", "", "", "", "", "", "", 
  "", 112519., 317.132, 29.4, 7.304, 5.021, 13593.877, "", 243.964, 10.71, 
  "", "", "", 3.7, 72.4, 0.779}, {"GRD", "North America", "Grenada", 
  "2021-01-14", 132., 0., 0.714, 1., 0., 0., 1173.135, 0., 6.348, 8.887, 0., 
  0., 0.06, "", "", "", "", "", "", "", "", "", "", "", "", "", "", "", "", 
  "", "", "", "", "", "", "", "", "", "", "", 112519., 317.132, 29.4, 7.304, 
  5.021, 13593.877, "", 243.964, 10.71, "", "", "", 3.7, 72.4, 0.779}, 
 {"GRD", "North America", "Grenada", "2021-01-15", 139., 7., 1.714, 1., 0., 
  0., 1235.347, 62.212, 15.236, 8.887, 0., 0., 0.06, "", "", "", "", "", "", 
  "", "", "", "", "", "", "", "", "", "", "", "", "", "", "", "", "", "", "", 
  "", "", 112519., 317.132, 29.4, 7.304, 5.021, 13593.877, "", 243.964, 
  10.71, "", "", "", 3.7, 72.4, 0.779}, {"GRD", "North America", "Grenada", 
  "2021-01-16", 139., 0., 1.714, 1., 0., 0., 1235.347, 0., 15.236, 8.887, 0., 
  0., 0.05, "", "", "", "", "", "", "", "", "", "", "", "", "", "", "", "", 
  "", "", "", "", "", "", "", "", "", "", "", 112519., 317.132, 29.4, 7.304, 
  5.021, 13593.877, "", 243.964, 10.71, "", "", "", 3.7, 72.4, 0.779}, 
 {"GRD", "North America", "Grenada", "2021-01-17", 139., 0., 1.714, 1., 0., 
  0., 1235.347, 0., 15.236, 8.887, 0., 0., 0.05, "", "", "", "", "", "", "", 
  "", "", "", "", "", "", "", "", "", "", "", "", "", "", "", "", "", "", "", 
  "", 112519., 317.132, 29.4, 7.304, 5.021, 13593.877, "", 243.964, 10.71, 
  "", "", "", 3.7, 72.4, 0.779}, {"GRD", "North America", "Grenada", 
  "2021-01-18", 139., 0., 1., 1., 0., 0., 1235.347, 0., 8.887, 8.887, 0., 0., 
  0.05, "", "", "", "", "", "", "", "", "", "", "", "", "", "", "", "", "", 
  "", "", "", "", "", "", "", "", "", "", 112519., 317.132, 29.4, 7.304, 
  5.021, 13593.877, "", 243.964, 10.71, "", "", "", 3.7, 72.4, 0.779}, 
 {"GRD", "North America", "Grenada", "2021-01-19", 139., 0., 1., 1., 0., 0., 
  1235.347, 0., 8.887, 8.887, 0., 0., 0.05, "", "", "", "", "", "", "", "", 
  "", "", "", "", "", "", "", "", "", "", "", "", "", "", "", "", "", "", "", 
  112519., 317.132, 29.4, 7.304, 5.021, 13593.877, "", 243.964, 10.71, "", 
  "", "", 3.7, 72.4, 0.779}, {"GRD", "North America", "Grenada", 
  "2021-01-20", 139., 0., 1., 1., 0., 0., 1235.347, 0., 8.887, 8.887, 0., 0., 
  0.05, "", "", "", "", "", "", "", "", "", "", "", "", "", "", "", "", "", 
  "", "", "", "", "", "", "", "", "", "", 112519., 317.132, 29.4, 7.304, 
  5.021, 13593.877, "", 243.964, 10.71, "", "", "", 3.7, 72.4, 0.779}, 
 {"GRD", "North America", "Grenada", "2021-01-21", 139., 0., 1., 1., 0., 0., 
  1235.347, 0., 8.887, 8.887, 0., 0., 0.05, "", "", "", "", "", "", "", "", 
  "", "", "", "", "", "", "", "", "", "", "", "", "", "", "", "", "", "", "", 
  112519., 317.132, 29.4, 7.304, 5.021, 13593.877, "", 243.964, 10.71, "", 
  "", "", 3.7, 72.4, 0.779}, {"GRD", "North America", "Grenada", 
  "2021-01-22", 139., 0., 0., 1., 0., 0., 1235.347, 0., 0., 8.887, 0., 0., 
  0.05, "", "", "", "", "", "", "", "", "", "", "", "", "", "", "", "", "", 
  "", "", "", "", "", "", "", "", "", "", 112519., 317.132, 29.4, 7.304, 
  5.021, 13593.877, "", 243.964, 10.71, "", "", "", 3.7, 72.4, 0.779}, 
 {"GRD", "North America", "Grenada", "2021-01-23", 147., 8., 1.143, 1., 0., 
  0., 1306.446, 71.099, 10.157, 8.887, 0., 0., 0.05, "", "", "", "", "", "", 
  "", "", "", "", "", "", "", "", "", "", "", "", "", "", "", "", "", "", "", 
  "", "", 112519., 317.132, 29.4, 7.304, 5.021, 13593.877, "", 243.964, 
  10.71, "", "", "", 3.7, 72.4, 0.779}, {"GRD", "North America", "Grenada", 
  "2021-01-24", 147., 0., 1.143, 1., 0., 0., 1306.446, 0., 10.157, 8.887, 0., 
  0., 0.05, "", "", "", "", "", "", "", "", "", "", "", "", "", "", "", "", 
  "", "", "", "", "", "", "", "", "", "", "", 112519., 317.132, 29.4, 7.304, 
  5.021, 13593.877, "", 243.964, 10.71, "", "", "", 3.7, 72.4, 0.779}, 
 {"GRD", "North America", "Grenada", "2021-01-25", 148., 1., 1.286, 1., 0., 
  0., 1315.333, 8.887, 11.427, 8.887, 0., 0., 0.05, "", "", "", "", "", "", 
  "", "", "", "", "", "", "", "", "", "", "", "", "", "", "", "", "", "", "", 
  "", "", 112519., 317.132, 29.4, 7.304, 5.021, 13593.877, "", 243.964, 
  10.71, "", "", "", 3.7, 72.4, 0.779}, {"GRD", "North America", "Grenada", 
  "2021-01-26", 148., 0., 1.286, 1., 0., 0., 1315.333, 0., 11.427, 8.887, 0., 
  0., 0.05, "", "", "", "", "", "", "", "", "", "", "", "", "", "", "", "", 
  "", "", "", "", "", "", "", "", "", "", "", 112519., 317.132, 29.4, 7.304, 
  5.021, 13593.877, "", 243.964, 10.71, "", "", "", 3.7, 72.4, 0.779}, 
 {"GRD", "North America", "Grenada", "2021-01-27", 148., 0., 1.286, 1., 0., 
  0., 1315.333, 0., 11.427, 8.887, 0., 0., 0.04, "", "", "", "", "", "", "", 
  "", "", "", "", "", "", "", "", "", "", "", "", "", "", "", "", "", "", "", 
  "", 112519., 317.132, 29.4, 7.304, 5.021, 13593.877, "", 243.964, 10.71, 
  "", "", "", 3.7, 72.4, 0.779}, {"GRD", "North America", "Grenada", 
  "2021-01-28", 148., 0., 1.286, 1., 0., 0., 1315.333, 0., 11.427, 8.887, 0., 
  0., 0.04, "", "", "", "", "", "", "", "", "", "", "", "", "", "", "", "", 
  "", "", "", "", "", "", "", "", "", "", "", 112519., 317.132, 29.4, 7.304, 
  5.021, 13593.877, "", 243.964, 10.71, "", "", "", 3.7, 72.4, 0.779}, 
 {"GRD", "North America", "Grenada", "2021-01-29", 148., 0., 1.286, 1., 0., 
  0., 1315.333, 0., 11.427, 8.887, 0., 0., 0.04, "", "", "", "", "", "", "", 
  "", "", "", "", "", "", "", "", "", "", "", "", "", "", "", "", "", "", "", 
  "", 112519., 317.132, 29.4, 7.304, 5.021, 13593.877, "", 243.964, 10.71, 
  "", "", "", 3.7, 72.4, 0.779}, {"GRD", "North America", "Grenada", 
  "2021-01-30", 148., 0., 0.143, 1., 0., 0., 1315.333, 0., 1.27, 8.887, 0., 
  0., 0.03, "", "", "", "", "", "", "", "", "", "", "", "", "", "", "", "", 
  "", "", "", "", "", "", "", "", "", "", "", 112519., 317.132, 29.4, 7.304, 
  5.021, 13593.877, "", 243.964, 10.71, "", "", "", 3.7, 72.4, 0.779}, 
 {"GRD", "North America", "Grenada", "2021-01-31", 148., 0., 0.143, 1., 0., 
  0., 1315.333, 0., 1.27, 8.887, 0., 0., 0.03, "", "", "", "", "", "", "", 
  "", "", "", "", "", "", "", "", "", "", "", "", "", "", "", "", "", "", "", 
  "", 112519., 317.132, 29.4, 7.304, 5.021, 13593.877, "", 243.964, 10.71, 
  "", "", "", 3.7, 72.4, 0.779}, {"GRD", "North America", "Grenada", 
  "2021-02-01", 148., 0., 0., 1., 0., 0., 1315.333, 0., 0., 8.887, 0., 0., 
  0.02, "", "", "", "", "", "", "", "", "", "", "", "", "", "", "", "", "", 
  "", "", "", "", "", "", "", "", "", "", 112519., 317.132, 29.4, 7.304, 
  5.021, 13593.877, "", 243.964, 10.71, "", "", "", 3.7, 72.4, 0.779}, 
 {"GRD", "North America", "Grenada", "2021-02-02", 148., 0., 0., 1., 0., 0., 
  1315.333, 0., 0., 8.887, 0., 0., 0.02, "", "", "", "", "", "", "", "", "", 
  "", "", "", "", "", "", "", "", "", "", "", "", "", "", "", "", "", "", 
  112519., 317.132, 29.4, 7.304, 5.021, 13593.877, "", 243.964, 10.71, "", 
  "", "", 3.7, 72.4, 0.779}, {"GRD", "North America", "Grenada", 
  "2021-02-03", 148., 0., 0., 1., 0., 0., 1315.333, 0., 0., 8.887, 0., 0., 
  0.02, "", "", "", "", "", "", "", "", "", "", "", "", "", "", "", "", "", 
  "", "", "", "", "", "", "", "", "", "", 112519., 317.132, 29.4, 7.304, 
  5.021, 13593.877, "", 243.964, 10.71, "", "", "", 3.7, 72.4, 0.779}, 
 {"GRD", "North America", "Grenada", "2021-02-04", 148., 0., 0., 1., 0., 0., 
  1315.333, 0., 0., 8.887, 0., 0., 0.02, "", "", "", "", "", "", "", "", "", 
  "", "", "", "", "", "", "", "", "", "", "", "", "", "", "", "", "", "", 
  112519., 317.132, 29.4, 7.304, 5.021, 13593.877, "", 243.964, 10.71, "", 
  "", "", 3.7, 72.4, 0.779}, {"GRD", "North America", "Grenada", 
  "2021-02-05", 148., 0., 0., 1., 0., 0., 1315.333, 0., 0., 8.887, 0., 0., 
  0.02, "", "", "", "", "", "", "", "", "", "", "", "", "", "", "", "", "", 
  "", "", "", "", "", "", "", "", "", "", 112519., 317.132, 29.4, 7.304, 
  5.021, 13593.877, "", 243.964, 10.71, "", "", "", 3.7, 72.4, 0.779}, 
 {"GRD", "North America", "Grenada", "2021-02-06", 148., 0., 0., 1., 0., 0., 
  1315.333, 0., 0., 8.887, 0., 0., 0.02, "", "", "", "", "", "", "", "", "", 
  "", "", "", "", "", "", "", "", "", "", "", "", "", "", "", "", "", "", 
  112519., 317.132, 29.4, 7.304, 5.021, 13593.877, "", 243.964, 10.71, "", 
  "", "", 3.7, 72.4, 0.779}, {"GRD", "North America", "Grenada", 
  "2021-02-07", 148., 0., 0., 1., 0., 0., 1315.333, 0., 0., 8.887, 0., 0., 
  0.02, "", "", "", "", "", "", "", "", "", "", "", "", "", "", "", "", "", 
  "", "", "", "", "", "", "", "", "", "", 112519., 317.132, 29.4, 7.304, 
  5.021, 13593.877, "", 243.964, 10.71, "", "", "", 3.7, 72.4, 0.779}, 
 {"GRD", "North America", "Grenada", "2021-02-08", 148., 0., 0., 1., 0., 0., 
  1315.333, 0., 0., 8.887, 0., 0., 0.01, "", "", "", "", "", "", "", "", "", 
  "", "", "", "", "", "", "", "", "", "", "", "", "", "", "", "", "", "", 
  112519., 317.132, 29.4, 7.304, 5.021, 13593.877, "", 243.964, 10.71, "", 
  "", "", 3.7, 72.4, 0.779}, {"GRD", "North America", "Grenada", 
  "2021-02-09", 148., 0., 0., 1., 0., 0., 1315.333, 0., 0., 8.887, 0., 0., 
  0.01, "", "", "", "", "", "", "", "", "", "", "", "", "", "", "", "", "", 
  "", "", "", "", "", "", "", "", "", "", 112519., 317.132, 29.4, 7.304, 
  5.021, 13593.877, "", 243.964, 10.71, "", "", "", 3.7, 72.4, 0.779}, 
 {"GRD", "North America", "Grenada", "2021-02-10", 148., 0., 0., 1., 0., 0., 
  1315.333, 0., 0., 8.887, 0., 0., 0.01, "", "", "", "", "", "", "", "", "", 
  "", "", "", "", "", "", "", "", "", "", "", "", "", "", "", "", "", "", 
  112519., 317.132, 29.4, 7.304, 5.021, 13593.877, "", 243.964, 10.71, "", 
  "", "", 3.7, 72.4, 0.779}, {"GRD", "North America", "Grenada", 
  "2021-02-11", 148., 0., 0., 1., 0., 0., 1315.333, 0., 0., 8.887, 0., 0., 
  0.01, "", "", "", "", "", "", "", "", "", "", "", "", "", "", "", "", "", 
  0., 0., "", "", "", 0., 0., "", "", "", 112519., 317.132, 29.4, 7.304, 
  5.021, 13593.877, "", 243.964, 10.71, "", "", "", 3.7, 72.4, 0.779}, 
 {"GRD", "North America", "Grenada", "2021-02-12", 148., 0., 0., 1., 0., 0., 
  1315.333, 0., 0., 8.887, 0., 0., 0.01, "", "", "", "", "", "", "", "", "", 
  "", "", "", "", "", "", "", "", "", "", "", "", 29., "", "", "", 258., "", 
  112519., 317.132, 29.4, 7.304, 5.021, 13593.877, "", 243.964, 10.71, "", 
  "", "", 3.7, 72.4, 0.779}, {"GRD", "North America", "Grenada", 
  "2021-02-13", 148., 0., 0., 1., 0., 0., 1315.333, 0., 0., 8.887, 0., 0., 
  0.01, "", "", "", "", "", "", "", "", "", "", "", "", "", "", "", "", "", 
  "", "", "", "", 29., "", "", "", 258., "", 112519., 317.132, 29.4, 7.304, 
  5.021, 13593.877, "", 243.964, 10.71, "", "", "", 3.7, 72.4, 0.779}, 
 {"GRD", "North America", "Grenada", "2021-02-14", 148., 0., 0., 1., 0., 0., 
  1315.333, 0., 0., 8.887, 0., 0., 0.01, "", "", "", "", "", "", "", "", "", 
  "", "", "", "", "", "", "", "", "", "", "", "", 29., "", "", "", 258., "", 
  112519., 317.132, 29.4, 7.304, 5.021, 13593.877, "", 243.964, 10.71, "", 
  "", "", 3.7, 72.4, 0.779}, {"GRD", "North America", "Grenada", 
  "2021-02-15", 148., 0., 0., 1., 0., 0., 1315.333, 0., 0., 8.887, 0., 0., 
  0.01, "", "", "", "", "", "", "", "", "", "", "", "", "", "", "", "", "", 
  "", "", "", "", 29., "", "", "", 258., "", 112519., 317.132, 29.4, 7.304, 
  5.021, 13593.877, "", 243.964, 10.71, "", "", "", 3.7, 72.4, 0.779}, 
 {"GRD", "North America", "Grenada", "2021-02-16", 148., 0., 0., 1., 0., 0., 
  1315.333, 0., 0., 8.887, 0., 0., 0.01, "", "", "", "", "", "", "", "", "", 
  "", "", "", "", "", "", "", "", 146., 146., "", "", 29., 0.13, 0.13, "", 
  258., "", 112519., 317.132, 29.4, 7.304, 5.021, 13593.877, "", 243.964, 
  10.71, "", "", "", 3.7, 72.4, 0.779}, {"GRD", "North America", "Grenada", 
  "2021-02-17", 148., 0., 0., 1., 0., 0., 1315.333, 0., 0., 8.887, 0., 0., 
  0.01, "", "", "", "", "", "", "", "", "", "", "", "", "", "", "", "", "", 
  "", "", "", "", 49., "", "", "", 435., "", 112519., 317.132, 29.4, 7.304, 
  5.021, 13593.877, "", 243.964, 10.71, "", "", "", 3.7, 72.4, 0.779}, 
 {"GRD", "North America", "Grenada", "2021-02-18", 148., 0., 0., 1., 0., 0., 
  1315.333, 0., 0., 8.887, 0., 0., 0.01, "", "", "", "", "", "", "", "", "", 
  "", "", "", "", "", "", "", "", "", "", "", "", 64., "", "", "", 569., "", 
  112519., 317.132, 29.4, 7.304, 5.021, 13593.877, "", 243.964, 10.71, "", 
  "", "", 3.7, 72.4, 0.779}, {"GRD", "North America", "Grenada", 
  "2021-02-19", 148., 0., 0., 1., 0., 0., 1315.333, 0., 0., 8.887, 0., 0., 
  0.01, "", "", "", "", "", "", "", "", "", "", "", "", "", "", "", "", "", 
  "", "", "", "", 81., "", "", "", 720., "", 112519., 317.132, 29.4, 7.304, 
  5.021, 13593.877, "", 243.964, 10.71, "", "", "", 3.7, 72.4, 0.779}, 
 {"GRD", "North America", "Grenada", "2021-02-20", 148., 0., 0., 1., 0., 0., 
  1315.333, 0., 0., 8.887, 0., 0., 0., "", "", "", "", "", "", "", "", "", 
  "", "", "", "", "", "", "", "", "", "", "", "", 99., "", "", "", 880., "", 
  112519., 317.132, 29.4, 7.304, 5.021, 13593.877, "", 243.964, 10.71, "", 
  "", "", 3.7, 72.4, 0.779}, {"GRD", "North America", "Grenada", 
  "2021-02-21", 148., 0., 0., 1., 0., 0., 1315.333, 0., 0., 8.887, 0., 0., 
  0., "", "", "", "", "", "", "", "", "", "", "", "", "", "", "", "", "", "", 
  "", "", "", 116., "", "", "", 1031., "", 112519., 317.132, 29.4, 7.304, 
  5.021, 13593.877, "", 243.964, 10.71, "", "", "", 3.7, 72.4, 0.779}, 
 {"GRD", "North America", "Grenada", "2021-02-22", 148., 0., 0., 1., 0., 0., 
  1315.333, 0., 0., 8.887, 0., 0., 0., "", "", "", "", "", "", "", "", "", 
  "", "", "", "", "", "", "", "", "", "", "", "", 133., "", "", "", 1182., 
  "", 112519., 317.132, 29.4, 7.304, 5.021, 13593.877, "", 243.964, 10.71, 
  "", "", "", 3.7, 72.4, 0.779}, {"GRD", "North America", "Grenada", 
  "2021-02-23", 148., 0., 0., 1., 0., 0., 1315.333, 0., 0., 8.887, 0., 0., 
  0., "", "", "", "", "", "", "", "", "", "", "", "", "", "", "", "", "", 
  1200., 1200., "", "", 151., 1.07, 1.07, "", 1342., "", 112519., 317.132, 
  29.4, 7.304, 5.021, 13593.877, "", 243.964, 10.71, "", "", "", 3.7, 72.4, 
  0.779}, {"GRD", "North America", "Grenada", "2021-02-24", 148., 0., 0., 1., 
  0., 0., 1315.333, 0., 0., 8.887, 0., 0., 0., "", "", "", "", "", "", "", 
  "", "", "", "", "", "", "", "", "", "", "", "", "", "", 215., "", "", "", 
  1911., "", 112519., 317.132, 29.4, 7.304, 5.021, 13593.877, "", 243.964, 
  10.71, "", "", "", 3.7, 72.4, 0.779}, {"GRD", "North America", "Grenada", 
  "2021-02-25", 148., 0., 0., 1., 0., 0., 1315.333, 0., 0., 8.887, 0., 0., 
  0., "", "", "", "", "", "", "", "", "", "", "", "", "", "", "", "", "", "", 
  "", "", "", 279., "", "", "", 2480., "", 112519., 317.132, 29.4, 7.304, 
  5.021, 13593.877, "", 243.964, 10.71, "", "", "", 3.7, 72.4, 0.779}, 
 {"GRD", "North America", "Grenada", "2021-02-26", 148., 0., 0., 1., 0., 0., 
  1315.333, 0., 0., 8.887, 0., 0., 0., "", "", "", "", "", "", "", "", "", 
  "", "", "", "", "", "", "", "", 3000., 3000., "", "", 343., 2.67, 2.67, "", 
  3048., "", 112519., 317.132, 29.4, 7.304, 5.021, 13593.877, "", 243.964, 
  10.71, "", "", "", 3.7, 72.4, 0.779}, {"GRD", "North America", "Grenada", 
  "2021-02-27", 148., 0., 0., 1., 0., 0., 1315.333, 0., 0., 8.887, 0., 0., 
  0., "", "", "", "", "", "", "", "", "", "", "", "", "", "", "", "", "", "", 
  "", "", "", 370., "", "", "", 3288., "", 112519., 317.132, 29.4, 7.304, 
  5.021, 13593.877, "", 243.964, 10.71, "", "", "", 3.7, 72.4, 0.779}, 
 {"GRD", "North America", "Grenada", "2021-02-28", 148., 0., 0., 1., 0., 0., 
  1315.333, 0., 0., 8.887, 0., 0., 0., "", "", "", "", "", "", "", "", "", 
  "", "", "", "", "", "", "", "", "", "", "", "", 397., "", "", "", 3528., 
  "", 112519., 317.132, 29.4, 7.304, 5.021, 13593.877, "", 243.964, 10.71, 
  "", "", "", 3.7, 72.4, 0.779}, {"GRD", "North America", "Grenada", 
  "2021-03-01", 148., 0., 0., 1., 0., 0., 1315.333, 0., 0., 8.887, 0., 0., 
  0., "", "", "", "", "", "", "", "", "", "", "", "", "", "", "", "", "", "", 
  "", "", "", 424., "", "", "", 3768., "", 112519., 317.132, 29.4, 7.304, 
  5.021, 13593.877, "", 243.964, 10.71, "", "", "", 3.7, 72.4, 0.779}, 
 {"GRD", "North America", "Grenada", "2021-03-02", 148., 0., 0., 1., 0., 0., 
  1315.333, 0., 0., 8.887, 0., 0., 0., "", "", "", "", "", "", "", "", "", 
  "", "", "", "", "", "", "", "", "", "", "", "", 451., "", "", "", 4008., 
  "", 112519., 317.132, 29.4, 7.304, 5.021, 13593.877, "", 243.964, 10.71, 
  "", "", "", 3.7, 72.4, 0.779}, {"GRD", "North America", "Grenada", 
  "2021-03-03", 148., 0., 0., 1., 0., 0., 1315.333, 0., 0., 8.887, 0., 0., 
  0., "", "", "", "", "", "", "", "", "", "", "", "", "", "", "", "", "", "", 
  "", "", "", 414., "", "", "", 3679., "", 112519., 317.132, 29.4, 7.304, 
  5.021, 13593.877, "", 243.964, 10.71, "", "", "", 3.7, 72.4, 0.779}, 
 {"GRD", "North America", "Grenada", "2021-03-04", 148., 0., 0., 1., 0., 0., 
  1315.333, 0., 0., 8.887, 0., 0., 0., "", "", "", "", "", "", "", "", "", 
  "", "", "", "", "", "", "", "", "", "", "", "", 376., "", "", "", 3342., 
  "", 112519., 317.132, 29.4, 7.304, 5.021, 13593.877, "", 243.964, 10.71, 
  "", "", "", 3.7, 72.4, 0.779}, {"GRD", "North America", "Grenada", 
  "2021-03-05", 148., 0., 0., 1., 0., 0., 1315.333, 0., 0., 8.887, 0., 0., 
  0., "", "", "", "", "", "", "", "", "", "", "", "", "", "", "", "", "", "", 
  "", "", "", 339., "", "", "", 3013., "", 112519., 317.132, 29.4, 7.304, 
  5.021, 13593.877, "", 243.964, 10.71, "", "", "", 3.7, 72.4, 0.779}, 
 {"GRD", "North America", "Grenada", "2021-03-06", 148., 0., 0., 1., 0., 0., 
  1315.333, 0., 0., 8.887, 0., 0., 0., "", "", "", "", "", "", "", "", "", 
  "", "", "", "", "", "", "", "", "", "", "", "", 339., "", "", "", 3013., 
  "", 112519., 317.132, 29.4, 7.304, 5.021, 13593.877, "", 243.964, 10.71, 
  "", "", "", 3.7, 72.4, 0.779}, {"GRD", "North America", "Grenada", 
  "2021-03-07", 148., 0., 0., 1., 0., 0., 1315.333, 0., 0., 8.887, 0., 0., 
  0., "", "", "", "", "", "", "", "", "", "", "", "", "", "", "", "", "", "", 
  "", "", "", 339., "", "", "", 3013., "", 112519., 317.132, 29.4, 7.304, 
  5.021, 13593.877, "", 243.964, 10.71, "", "", "", 3.7, 72.4, 0.779}, 
 {"GRD", "North America", "Grenada", "2021-03-08", 148., 0., 0., 1., 0., 0., 
  1315.333, 0., 0., 8.887, 0., 0., 0., "", "", "", "", "", "", "", "", "", 
  "", "", "", "", "", "", "", "", "", "", "", "", 339., "", "", "", 3013., 
  "", 112519., 317.132, 29.4, 7.304, 5.021, 13593.877, "", 243.964, 10.71, 
  "", "", "", 3.7, 72.4, 0.779}, {"GRD", "North America", "Grenada", 
  "2021-03-09", 148., 0., 0., 1., 0., 0., 1315.333, 0., 0., 8.887, 0., 0., 
  0., "", "", "", "", "", "", "", "", "", "", "", "", "", "", "", "", "", "", 
  "", "", "", 339., "", "", "", 3013., "", 112519., 317.132, 29.4, 7.304, 
  5.021, 13593.877, "", 243.964, 10.71, "", "", "", 3.7, 72.4, 0.779}, 
 {"GRD", "North America", "Grenada", "2021-03-10", 148., 0., 0., 1., 0., 0., 
  1315.333, 0., 0., 8.887, 0., 0., 0., "", "", "", "", "", "", "", "", "", 
  "", "", "", "", "", "", "", "", "", "", "", "", 339., "", "", "", 3013., 
  "", 112519., 317.132, 29.4, 7.304, 5.021, 13593.877, "", 243.964, 10.71, 
  "", "", "", 3.7, 72.4, 0.779}, {"GRD", "North America", "Grenada", 
  "2021-03-11", 148., 0., 0., 1., 0., 0., 1315.333, 0., 0., 8.887, 0., 0., 
  0., "", "", "", "", "", "", "", "", "", "", "", "", "", "", "", "", "", "", 
  "", "", "", 339., "", "", "", 3013., "", 112519., 317.132, 29.4, 7.304, 
  5.021, 13593.877, "", 243.964, 10.71, "", "", "", 3.7, 72.4, 0.779}, 
 {"GRD", "North America", "Grenada", "2021-03-12", 148., 0., 0., 1., 0., 0., 
  1315.333, 0., 0., 8.887, 0., 0., 0., "", "", "", "", "", "", "", "", "", 
  "", "", "", "", "", "", "", "", "", "", "", "", 339., "", "", "", 3013., 
  "", 112519., 317.132, 29.4, 7.304, 5.021, 13593.877, "", 243.964, 10.71, 
  "", "", "", 3.7, 72.4, 0.779}, {"GRD", "North America", "Grenada", 
  "2021-03-13", 148., 0., 0., 1., 0., 0., 1315.333, 0., 0., 8.887, 0., 0., 
  0., "", "", "", "", "", "", "", "", "", "", "", "", "", "", "", "", "", "", 
  "", "", "", 339., "", "", "", 3013., "", 112519., 317.132, 29.4, 7.304, 
  5.021, 13593.877, "", 243.964, 10.71, "", "", "", 3.7, 72.4, 0.779}, 
 {"GRD", "North America", "Grenada", "2021-03-14", 148., 0., 0., 1., 0., 0., 
  1315.333, 0., 0., 8.887, 0., 0., 0., "", "", "", "", "", "", "", "", "", 
  "", "", "", "", "", "", "", "", 8424., 8424., "", "", 339., 7.49, 7.49, "", 
  3013., "", 112519., 317.132, 29.4, 7.304, 5.021, 13593.877, "", 243.964, 
  10.71, "", "", "", 3.7, 72.4, 0.779}, {"GRD", "North America", "Grenada", 
  "2021-03-15", 154., 6., 0.857, 1., 0., 0., 1368.658, 53.324, 7.618, 8.887, 
  0., 0., 0., "", "", "", "", "", "", "", "", "", "", "", "", "", "", "", "", 
  "", 8606., 8606., "", 182., 317., 7.65, 7.65, "", 2817., "", 112519., 
  317.132, 29.4, 7.304, 5.021, 13593.877, "", 243.964, 10.71, "", "", "", 
  3.7, 72.4, 0.779}, {"GRD", "North America", "Grenada", "2021-03-16", 154., 
  0., 0.857, 1., 0., 0., 1368.658, 0., 7.618, 8.887, 0., 0., 0., "", "", "", 
  "", "", "", "", "", "", "", "", "", "", "", "", "", "", "", "", "", "", 
  287., "", "", "", 2551., "", 112519., 317.132, 29.4, 7.304, 5.021, 
  13593.877, "", 243.964, 10.71, "", "", "", 3.7, 72.4, 0.779}, 
 {"GRD", "North America", "Grenada", "2021-03-17", 154., 0., 0.857, 1., 0., 
  0., 1368.658, 0., 7.618, 8.887, 0., 0., 0., "", "", "", "", "", "", "", "", 
  "", "", "", "", "", "", "", "", "", "", "", "", "", 258., "", "", "", 
  2293., "", 112519., 317.132, 29.4, 7.304, 5.021, 13593.877, "", 243.964, 
  10.71, "", "", "", 3.7, 72.4, 0.779}, {"GRD", "North America", "Grenada", 
  "2021-03-18", 154., 0., 0.857, 1., 0., 0., 1368.658, 0., 7.618, 8.887, 0., 
  0., 0., "", "", "", "", "", "", "", "", "", "", "", "", "", "", "", "", "", 
  "", "", "", "", 229., "", "", "", 2035., "", 112519., 317.132, 29.4, 7.304, 
  5.021, 13593.877, "", 243.964, 10.71, "", "", "", 3.7, 72.4, 0.779}, 
 {"GRD", "North America", "Grenada", "2021-03-19", 154., 0., 0.857, 1., 0., 
  0., 1368.658, 0., 7.618, 8.887, 0., 0., 0., "", "", "", "", "", "", "", "", 
  "", "", "", "", "", "", "", "", "", "", "", "", "", 200., "", "", "", 
  1777., "", 112519., 317.132, 29.4, 7.304, 5.021, 13593.877, "", 243.964, 
  10.71, "", "", "", 3.7, 72.4, 0.779}, {"GRD", "North America", "Grenada", 
  "2021-03-20", 154., 0., 0.857, 1., 0., 0., 1368.658, 0., 7.618, 8.887, 0., 
  0., 0., "", "", "", "", "", "", "", "", "", "", "", "", "", "", "", "", "", 
  "", "", "", "", 171., "", "", "", 1520., "", 112519., 317.132, 29.4, 7.304, 
  5.021, 13593.877, "", 243.964, 10.71, "", "", "", 3.7, 72.4, 0.779}, 
 {"GRD", "North America", "Grenada", "2021-03-21", 154., 0., 0.857, 1., 0., 
  0., 1368.658, 0., 7.618, 8.887, 0., 0., 0., "", "", "", "", "", "", "", "", 
  "", "", "", "", "", "", "", "", "", "", "", "", "", 142., "", "", "", 
  1262., "", 112519., 317.132, 29.4, 7.304, 5.021, 13593.877, "", 243.964, 
  10.71, "", "", "", 3.7, 72.4, 0.779}, {"GRD", "North America", "Grenada", 
  "2021-03-22", 154., 0., 0., 1., 0., 0., 1368.658, 0., 0., 8.887, 0., 0., 
  0., "", "", "", "", "", "", "", "", "", "", "", "", "", "", "", "", "", "", 
  "", "", "", 135., "", "", "", 1200., "", 112519., 317.132, 29.4, 7.304, 
  5.021, 13593.877, "", 243.964, 10.71, "", "", "", 3.7, 72.4, 0.779}, 
 {"GRD", "North America", "Grenada", "2021-03-23", 154., 0., 0., 1., 0., 0., 
  1368.658, 0., 0., 8.887, 0., 0., 0., "", "", "", "", "", "", "", "", "", 
  "", "", "", "", "", "", "", "", "", "", "", "", 135., "", "", "", 1200., 
  "", 112519., 317.132, 29.4, 7.304, 5.021, 13593.877, "", 243.964, 10.71, 
  "", "", "", 3.7, 72.4, 0.779}, {"GRD", "North America", "Grenada", 
  "2021-03-24", 154., 0., 0., 1., 0., 0., 1368.658, 0., 0., 8.887, 0., 0., 
  0., "", "", "", "", "", "", "", "", "", "", "", "", "", "", "", "", "", 
  9821., 9821., "", "", 135., 8.73, 8.73, "", 1200., "", 112519., 317.132, 
  29.4, 7.304, 5.021, 13593.877, "", 243.964, 10.71, "", "", "", 3.7, 72.4, 
  0.779}, {"GRD", "North America", "Grenada", "2021-03-25", 154., 0., 0., 1., 
  0., 0., 1368.658, 0., 0., 8.887, 0., 0., 0., "", "", "", "", "", "", "", 
  "", "", "", "", "", "", "", "", "", "", "", "", "", "", 123., "", "", "", 
  1093., "", 112519., 317.132, 29.4, 7.304, 5.021, 13593.877, "", 243.964, 
  10.71, "", "", "", 3.7, 72.4, 0.779}, {"GRD", "North America", "Grenada", 
  "2021-03-26", 155., 1., 0.143, 1., 0., 0., 1377.545, 8.887, 1.27, 8.887, 
  0., 0., 0., "", "", "", "", "", "", "", "", "", "", "", "", "", "", "", "", 
  "", "", "", "", "", 111., "", "", "", 987., "", 112519., 317.132, 29.4, 
  7.304, 5.021, 13593.877, "", 243.964, 10.71, "", "", "", 3.7, 72.4, 0.779}, 
 {"GRD", "North America", "Grenada", "2021-03-27", 155., 0., 0.143, 1., 0., 
  0., 1377.545, 0., 1.27, 8.887, 0., 0., 0., "", "", "", "", "", "", "", "", 
  "", "", "", "", "", "", "", "", "", "", "", "", "", 100., "", "", "", 889., 
  "", 112519., 317.132, 29.4, 7.304, 5.021, 13593.877, "", 243.964, 10.71, 
  "", "", "", 3.7, 72.4, 0.779}, {"GRD", "North America", "Grenada", 
  "2021-03-28", 155., 0., 0.143, 1., 0., 0., 1377.545, 0., 1.27, 8.887, 0., 
  0., 0., "", "", "", "", "", "", "", "", "", "", "", "", "", "", "", "", "", 
  "", "", "", "", 88., "", "", "", 782., "", 112519., 317.132, 29.4, 7.304, 
  5.021, 13593.877, "", 243.964, 10.71, "", "", "", 3.7, 72.4, 0.779}, 
 {"GRD", "North America", "Grenada", "2021-03-29", 155., 0., 0.143, 1., 0., 
  0., 1377.545, 0., 1.27, 8.887, 0., 0., 0., "", "", "", "", "", "", "", "", 
  "", "", "", "", "", "", "", "", "", 10084., 10084., "", "", 76., 8.96, 
  8.96, "", 675., "", 112519., 317.132, 29.4, 7.304, 5.021, 13593.877, "", 
  243.964, 10.71, "", "", "", 3.7, 72.4, 0.779}, 
 {"GRD", "North America", "Grenada", "2021-03-30", 155., 0., 0.143, 1., 0., 
  0., 1377.545, 0., 1.27, 8.887, 0., 0., 0., "", "", "", "", "", "", "", "", 
  "", "", "", "", "", "", "", "", "", "", "", "", "", 65., "", "", "", 578., 
  "", 112519., 317.132, 29.4, 7.304, 5.021, 13593.877, "", 243.964, 10.71, 
  "", "", "", 3.7, 72.4, 0.779}, {"GRD", "North America", "Grenada", 
  "2021-03-31", 155., 0., 0.143, 1., 0., 0., 1377.545, 0., 1.27, 8.887, 0., 
  0., 0., "", "", "", "", "", "", "", "", "", "", "", "", "", "", "", "", "", 
  "", "", "", "", 54., "", "", "", 480., "", 112519., 317.132, 29.4, 7.304, 
  5.021, 13593.877, "", 243.964, 10.71, "", "", "", 3.7, 72.4, 0.779}, 
 {"GRD", "North America", "Grenada", "2021-04-01", 155., 0., 0.143, 1., 0., 
  0., 1377.545, 0., 1.27, 8.887, 0., 0., 0., "", "", "", "", "", "", "", "", 
  "", "", "", "", "", "", "", "", "", "", "", "", "", 55., "", "", "", 489., 
  "", 112519., 317.132, 29.4, 7.304, 5.021, 13593.877, "", 243.964, 10.71, 
  "", "", "", 3.7, 72.4, 0.779}, {"GRD", "North America", "Grenada", 
  "2021-04-02", 155., 0., 0., 1., 0., 0., 1377.545, 0., 0., 8.887, 0., 0., 
  0., "", "", "", "", "", "", "", "", "", "", "", "", "", "", "", "", "", "", 
  "", "", "", 56., "", "", "", 498., "", 112519., 317.132, 29.4, 7.304, 
  5.021, 13593.877, "", 243.964, 10.71, "", "", "", 3.7, 72.4, 0.779}, 
 {"GRD", "North America", "Grenada", "2021-04-03", 155., 0., 0., 1., 0., 0., 
  1377.545, 0., 0., 8.887, 0., 0., 0., "", "", "", "", "", "", "", "", "", 
  "", "", "", "", "", "", "", "", 10373., 10371., 2., "", 56., 9.22, 9.22, 
  0., 498., "", 112519., 317.132, 29.4, 7.304, 5.021, 13593.877, "", 243.964, 
  10.71, "", "", "", 3.7, 72.4, 0.779}, {"GRD", "North America", "Grenada", 
  "2021-04-04", 155., 0., 0., 1., 0., 0., 1377.545, 0., 0., 8.887, 0., 0., 
  0., "", "", "", "", "", "", "", "", "", "", "", "", "", "", "", "", "", "", 
  "", "", "", 59., "", "", "", 524., "", 112519., 317.132, 29.4, 7.304, 
  5.021, 13593.877, "", 243.964, 10.71, "", "", "", 3.7, 72.4, 0.779}, 
 {"GRD", "North America", "Grenada", "2021-04-05", 155., 0., 0., 1., 0., 0., 
  1377.545, 0., 0., 8.887, 0., 0., 0., "", "", "", "", "", "", "", "", "", 
  "", "", "", "", "", "", "", "", "", "", "", "", 61., "", "", "", 542., "", 
  112519., 317.132, 29.4, 7.304, 5.021, 13593.877, "", 243.964, 10.71, "", 
  "", "", 3.7, 72.4, 0.779}, {"GRD", "North America", "Grenada", 
  "2021-04-06", 155., 0., 0., 1., 0., 0., 1377.545, 0., 0., 8.887, 0., 0., 
  0., "", "", "", "", "", "", "", "", "", "", "", "", "", "", "", "", "", "", 
  "", "", "", 63., "", "", "", 560., "", 112519., 317.132, 29.4, 7.304, 
  5.021, 13593.877, "", 243.964, 10.71, "", "", "", 3.7, 72.4, 0.779}, 
 {"GRD", "North America", "Grenada", "2021-04-07", 155., 0., 0., 1., 0., 0., 
  1377.545, 0., 0., 8.887, 0., 0., 0., "", "", "", "", "", "", "", "", "", 
  "", "", "", "", "", "", "", "", "", "", "", "", 64., "", "", "", 569., "", 
  112519., 317.132, 29.4, 7.304, 5.021, 13593.877, "", 243.964, 10.71, "", 
  "", "", 3.7, 72.4, 0.779}, {"GRD", "North America", "Grenada", 
  "2021-04-08", 155., 0., 0., 1., 0., 0., 1377.545, 0., 0., 8.887, 0., 0., 
  0., "", "", "", "", "", "", "", "", "", "", "", "", "", "", "", "", "", 
  10717., 10712., 5., "", 66., 9.52, 9.52, 0., 587., "", 112519., 317.132, 
  29.4, 7.304, 5.021, 13593.877, "", 243.964, 10.71, "", "", "", 3.7, 72.4, 
  0.779}, {"GRD", "North America", "Grenada", "2021-04-09", 155., 0., 0., 1., 
  0., 0., 1377.545, 0., 0., 8.887, 0., 0., 0., "", "", "", "", "", "", "", 
  "", "", "", "", "", "", "", "", "", "", 10878., 10858., 20., 161., 80., 
  9.67, 9.65, 0.02, 711., "", 112519., 317.132, 29.4, 7.304, 5.021, 
  13593.877, "", 243.964, 10.71, "", "", "", 3.7, 72.4, 0.779}, 
 {"GRD", "North America", "Grenada", "2021-04-10", 155., 0., 0., 1., 0., 0., 
  1377.545, 0., 0., 8.887, 0., 0., 0., "", "", "", "", "", "", "", "", "", 
  "", "", "", "", "", "", "", "", "", "", "", "", 74., "", "", "", 658., "", 
  112519., 317.132, 29.4, 7.304, 5.021, 13593.877, "", 243.964, 10.71, "", 
  "", "", 3.7, 72.4, 0.779}, {"GRD", "North America", "Grenada", 
  "2021-04-11", 155., 0., 0., 1., 0., 0., 1377.545, 0., 0., 8.887, 0., 0., 
  0., "", "", "", "", "", "", "", "", "", "", "", "", "", "", "", "", "", 
  10911., 10891., 20., "", 67., 9.7, 9.68, 0.02, 595., "", 112519., 317.132, 
  29.4, 7.304, 5.021, 13593.877, "", 243.964, 10.71, "", "", "", 3.7, 72.4, 
  0.779}, {"GRD", "North America", "Grenada", "2021-04-12", 155., 0., 0., 1., 
  0., 0., 1377.545, 0., 0., 8.887, 0., 0., 0., "", "", "", "", "", "", "", 
  "", "", "", "", "", "", "", "", "", "", "", "", "", "", 74., "", "", "", 
  658., "", 112519., 317.132, 29.4, 7.304, 5.021, 13593.877, "", 243.964, 
  10.71, "", "", "", 3.7, 72.4, 0.779}, {"GRD", "North America", "Grenada", 
  "2021-04-13", 155., 0., 0., 1., 0., 0., 1377.545, 0., 0., 8.887, 0., 0., 
  0., "", "", "", "", "", "", "", "", "", "", "", "", "", "", "", "", "", "", 
  "", "", "", 81., "", "", "", 720., "", 112519., 317.132, 29.4, 7.304, 
  5.021, 13593.877, "", 243.964, 10.71, "", "", "", 3.7, 72.4, 0.779}, 
 {"GRD", "North America", "Grenada", "2021-04-14", 155., 0., 0., 1., 0., 0., 
  1377.545, 0., 0., 8.887, 0., 0., 0., "", "", "", "", "", "", "", "", "", 
  "", "", "", "", "", "", "", "", "", "", "", "", 88., "", "", "", 782., "", 
  112519., 317.132, 29.4, 7.304, 5.021, 13593.877, "", 243.964, 10.71, "", 
  "", "", 3.7, 72.4, 0.779}, {"GRD", "North America", "Grenada", 
  "2021-04-15", 155., 0., 0., 1., 0., 0., 1377.545, 0., 0., 8.887, 0., 0., 
  0., "", "", "", "", "", "", "", "", "", "", "", "", "", "", "", "", "", "", 
  "", "", "", 95., "", "", "", 844., "", 112519., 317.132, 29.4, 7.304, 
  5.021, 13593.877, "", 243.964, 10.71, "", "", "", 3.7, 72.4, 0.779}, 
 {"GRD", "North America", "Grenada", "2021-04-16", 155., 0., 0., 1., 0., 0., 
  1377.545, 0., 0., 8.887, 0., 0., 0., "", "", "", "", "", "", "", "", "", 
  "", "", "", "", "", "", "", "", 11497., 11388., 109., "", 88., 10.22, 
  10.12, 0.1, 782., "", 112519., 317.132, 29.4, 7.304, 5.021, 13593.877, "", 
  243.964, 10.71, "", "", "", 3.7, 72.4, 0.779}, 
 {"GRD", "North America", "Grenada", "2021-04-17", 155., 0., 0., 1., 0., 0., 
  1377.545, 0., 0., 8.887, 0., 0., 0., "", "", "", "", "", "", "", "", "", 
  "", "", "", "", "", "", "", "", "", "", "", "", 97., "", "", "", 862., "", 
  112519., 317.132, 29.4, 7.304, 5.021, 13593.877, "", 243.964, 10.71, "", 
  "", "", 3.7, 72.4, 0.779}, {"GRD", "North America", "Grenada", 
  "2021-04-18", 155., 0., 0., 1., 0., 0., 1377.545, 0., 0., 8.887, 0., 0., 
  0., "", "", "", "", "", "", "", "", "", "", "", "", "", "", "", "", "", "", 
  "", "", "", 106., "", "", "", 942., "", 112519., 317.132, 29.4, 7.304, 
  5.021, 13593.877, "", 243.964, 10.71, "", "", "", 3.7, 72.4, 0.779}, 
 {"GRD", "North America", "Grenada", "2021-04-19", 157., 2., 0.286, 1., 0., 
  0., 1395.32, 17.775, 2.539, 8.887, 0., 0., 0., "", "", "", "", "", "", "", 
  "", "", "", "", "", "", "", "", "", "", 11731., 11537., 194., "", 100., 
  10.43, 10.25, 0.17, 889., "", 112519., 317.132, 29.4, 7.304, 5.021, 
  13593.877, "", 243.964, 10.71, "", "", "", 3.7, 72.4, 0.779}, 
 {"GRD", "North America", "Grenada", "2021-04-20", 157., 0., 0.286, 1., 0., 
  0., 1395.32, 0., 2.539, 8.887, 0., 0., 0., "", "", "", "", "", "", "", "", 
  "", "", "", "", "", "", "", "", "", "", "", "", "", 133., "", "", "", 
  1182., "", 112519., 317.132, 29.4, 7.304, 5.021, 13593.877, "", 243.964, 
  10.71, "", "", "", 3.7, 72.4, 0.779}, {"GRD", "North America", "Grenada", 
  "2021-04-21", 157., 0., 0.286, 1., 0., 0., 1395.32, 0., 2.539, 8.887, 0., 
  0., 0., "", "", "", "", "", "", "", "", "", "", "", "", "", "", "", "", "", 
  "", "", "", "", 165., "", "", "", 1466., "", 112519., 317.132, 29.4, 7.304, 
  5.021, 13593.877, "", 243.964, 10.71, "", "", "", 3.7, 72.4, 0.779}, 
 {"GRD", "North America", "Grenada", "2021-04-22", 159., 2., 0.571, 1., 0., 
  0., 1413.095, 17.775, 5.079, 8.887, 0., 0., 0., "", "", "", "", "", "", "", 
  "", "", "", "", "", "", "", "", "", "", 12764., 11779., 985., "", 198., 
  11.34, 10.47, 0.88, 1760., "", 112519., 317.132, 29.4, 7.304, 5.021, 
  13593.877, "", 243.964, 10.71, "", "", "", 3.7, 72.4, 0.779}, 
 {"GRD", "North America", "Grenada", "2021-04-23", 159., 0., 0.571, 1., 0., 
  0., 1413.095, 0., 5.079, 8.887, 0., 0., 0., "", "", "", "", "", "", "", "", 
  "", "", "", "", "", "", "", "", "", 13458., 12121., 1337., 694., 280., 
  11.96, 10.77, 1.19, 2488., "", 112519., 317.132, 29.4, 7.304, 5.021, 
  13593.877, "", 243.964, 10.71, "", "", "", 3.7, 72.4, 0.779}, 
 {"GRD", "North America", "Grenada", "2021-04-24", 159., 0., 0.571, 1., 0., 
  0., 1413.095, 0., 5.079, 8.887, 0., 0., 0., "", "", "", "", "", "", "", "", 
  "", "", "", "", "", "", "", "", "", "", "", "", "", 308., "", "", "", 
  2737., "", 112519., 317.132, 29.4, 7.304, 5.021, 13593.877, "", 243.964, 
  10.71, "", "", "", 3.7, 72.4, 0.779}, {"GRD", "North America", "Grenada", 
  "2021-04-25", 159., 0., 0.571, 1., 0., 0., 1413.095, 0., 5.079, 8.887, 0., 
  0., 0., "", "", "", "", "", "", "", "", "", "", "", "", "", "", "", "", "", 
  "", "", "", "", 336., "", "", "", 2986., "", 112519., 317.132, 29.4, 7.304, 
  5.021, 13593.877, "", 243.964, 10.71, "", "", "", 3.7, 72.4, 0.779}, 
 {"GRD", "North America", "Grenada", "2021-04-26", 159., 0., 0.286, 1., 0., 
  0., 1413.095, 0., 2.539, 8.887, 0., 0., 0., "", "", "", "", "", "", "", "", 
  "", "", "", "", "", "", "", "", "", "", "", "", "", 364., "", "", "", 
  3235., "", 112519., 317.132, 29.4, 7.304, 5.021, 13593.877, "", 243.964, 
  10.71, "", "", "", 3.7, 72.4, 0.779}, {"GRD", "North America", "Grenada", 
  "2021-04-27", 159., 0., 0.286, 1., 0., 0., 1413.095, 0., 2.539, 8.887, 0., 
  0., 0., "", "", "", "", "", "", "", "", "", "", "", "", "", "", "", "", "", 
  14550., 12445., 2105., "", 354., 12.93, 11.06, 1.87, 3146., "", 112519., 
  317.132, 29.4, 7.304, 5.021, 13593.877, "", 243.964, 10.71, "", "", "", 
  3.7, 72.4, 0.779}, {"GRD", "North America", "Grenada", "2021-04-28", 159., 
  0., 0.286, 1., 0., 0., 1413.095, 0., 2.539, 8.887, 0., 0., 0., "", "", "", 
  "", "", "", "", "", "", "", "", "", "", "", "", "", "", "", "", "", "", 
  365., "", "", "", 3244., "", 112519., 317.132, 29.4, 7.304, 5.021, 
  13593.877, "", 243.964, 10.71, "", "", "", 3.7, 72.4, 0.779}, 
 {"GRD", "North America", "Grenada", "2021-04-29", 160., 1., 0.143, 1., 0., 
  0., 1421.982, 8.887, 1.27, 8.887, 0., 0., 0., "", "", "", "", "", "", "", 
  "", "", "", "", "", "", "", "", "", "", 15397., 12666., 2731., "", 376., 
  13.68, 11.26, 2.43, 3342., "", 112519., 317.132, 29.4, 7.304, 5.021, 
  13593.877, "", 243.964, 10.71, "", "", "", 3.7, 72.4, 0.779}, 
 {"GRD", "North America", "Grenada", "2021-04-30", 160., 0., 0.143, 1., 0., 
  0., 1421.982, 0., 1.27, 8.887, 0., 0., 0., "", "", "", "", "", "", "", "", 
  "", "", "", "", "", "", "", "", "", "", "", "", "", 310., "", "", "", 
  2755., "", 112519., 317.132, 29.4, 7.304, 5.021, 13593.877, "", 243.964, 
  10.71, "", "", "", 3.7, 72.4, 0.779}, {"GRD", "North America", "Grenada", 
  "2021-05-01", 160., 0., 0.143, 1., 0., 0., 1421.982, 0., 1.27, 8.887, 0., 
  0., 0., "", "", "", "", "", "", "", "", "", "", "", "", "", "", "", "", "", 
  "", "", "", "", 303., "", "", "", 2693., "", 112519., 317.132, 29.4, 7.304, 
  5.021, 13593.877, "", 243.964, 10.71, "", "", "", 3.7, 72.4, 0.779}, 
 {"GRD", "North America", "Grenada", "2021-05-02", 160., 0., 0.143, 1., 0., 
  0., 1421.982, 0., 1.27, 8.887, 0., 0., 0., "", "", "", "", "", "", "", "", 
  "", "", "", "", "", "", "", "", "", "", "", "", "", 297., "", "", "", 
  2640., "", 112519., 317.132, 29.4, 7.304, 5.021, 13593.877, "", 243.964, 
  10.71, "", "", "", 3.7, 72.4, 0.779}, {"GRD", "North America", "Grenada", 
  "2021-05-03", 160., 0., 0.143, 1., 0., 0., 1421.982, 0., 1.27, 8.887, 0., 
  0., 0., "", "", "", "", "", "", "", "", "", "", "", "", "", "", "", "", "", 
  "", "", "", "", 291., "", "", "", 2586., "", 112519., 317.132, 29.4, 7.304, 
  5.021, 13593.877, "", 243.964, 10.71, "", "", "", 3.7, 72.4, 0.779}, 
 {"GRD", "North America", "Grenada", "2021-05-04", 160., 0., 0.143, 1., 0., 
  0., 1421.982, 0., 1.27, 8.887, 0., 0., 0., "", "", "", "", "", "", "", "", 
  "", "", "", "", "", "", "", "", "", "", "", "", "", 285., "", "", "", 
  2533., "", 112519., 317.132, 29.4, 7.304, 5.021, 13593.877, "", 243.964, 
  10.71, "", "", "", 3.7, 72.4, 0.779}, {"GRD", "North America", "Grenada", 
  "2021-05-05", 160., 0., 0.143, 1., 0., 0., 1421.982, 0., 1.27, 8.887, 0., 
  0., 0., "", "", "", "", "", "", "", "", "", "", "", "", "", "", "", "", "", 
  "", "", "", "", 257., "", "", "", 2284., "", 112519., 317.132, 29.4, 7.304, 
  5.021, 13593.877, "", 243.964, 10.71, "", "", "", 3.7, 72.4, 0.779}, 
 {"GRD", "North America", "Grenada", "2021-05-06", 160., 0., 0., 1., 0., 0., 
  1421.982, 0., 0., 8.887, 0., 0., 0., "", "", "", "", "", "", "", "", "", 
  "", "", "", "", "", "", "", "", 17000., 13000., 4000., "", 229., 15.11, 
  11.55, 3.55, 2035., "", 112519., 317.132, 29.4, 7.304, 5.021, 13593.877, 
  "", 243.964, 10.71, "", "", "", 3.7, 72.4, 0.779}, 
 {"GRD", "North America", "Grenada", "2021-05-07", 160., 0., 0., 1., 0., 0., 
  1421.982, 0., 0., 8.887, 0., 0., 0., "", "", "", "", "", "", "", "", "", 
  "", "", "", "", "", "", "", "", "", "", "", "", 268., "", "", "", 2382., 
  "", 112519., 317.132, 29.4, 7.304, 5.021, 13593.877, "", 243.964, 10.71, 
  "", "", "", 3.7, 72.4, 0.779}, {"GRD", "North America", "Grenada", 
  "2021-05-08", 160., 0., 0., 1., 0., 0., 1421.982, 0., 0., 8.887, 0., 0., 
  0., "", "", "", "", "", "", "", "", "", "", "", "", "", "", "", "", "", "", 
  "", "", "", 308., "", "", "", 2737., "", 112519., 317.132, 29.4, 7.304, 
  5.021, 13593.877, "", 243.964, 10.71, "", "", "", 3.7, 72.4, 0.779}, 
 {"GRD", "North America", "Grenada", "2021-05-09", 160., 0., 0., 1., 0., 0., 
  1421.982, 0., 0., 8.887, 0., 0., 0., "", "", "", "", "", "", "", "", "", 
  "", "", "", "", "", "", "", "", "", "", "", "", 347., "", "", "", 3084., 
  "", 112519., 317.132, 29.4, 7.304, 5.021, 13593.877, "", 243.964, 10.71, 
  "", "", "", 3.7, 72.4, 0.779}, {"GRD", "North America", "Grenada", 
  "2021-05-10", 160., 0., 0., 1., 0., 0., 1421.982, 0., 0., 8.887, 0., 0., 
  0., "", "", "", "", "", "", "", "", "", "", "", "", "", "", "", "", "", "", 
  "", "", "", 386., "", "", "", 3431., "", 112519., 317.132, 29.4, 7.304, 
  5.021, 13593.877, "", 243.964, 10.71, "", "", "", 3.7, 72.4, 0.779}, 
 {"GRD", "North America", "Grenada", "2021-05-11", 160., 0., 0., 1., 0., 0., 
  1421.982, 0., 0., 8.887, 0., 0., 0., "", "", "", "", "", "", "", "", "", 
  "", "", "", "", "", "", "", "", 19519., 13744., 5775., "", 425., 17.35, 
  12.21, 5.13, 3777., "", 112519., 317.132, 29.4, 7.304, 5.021, 13593.877, 
  "", 243.964, 10.71, "", "", "", 3.7, 72.4, 0.779}, 
 {"GRD", "North America", "Grenada", "2021-05-12", 161., 1., 0.143, 1., 0., 
  0., 1430.869, 8.887, 1.27, 8.887, 0., 0., 0., "", "", "", "", "", "", "", 
  "", "", "", "", "", "", "", "", "", "", "", "", "", "", 450., "", "", "", 
  3999., "", 112519., 317.132, 29.4, 7.304, 5.021, 13593.877, "", 243.964, 
  10.71, "", "", "", 3.7, 72.4, 0.779}, {"GRD", "North America", "Grenada", 
  "2021-05-13", 161., 0., 0.143, 1., 0., 0., 1430.869, 0., 1.27, 8.887, 0., 
  0., 0., "", "", "", "", "", "", "", "", "", "", "", "", "", "", "", "", "", 
  "", "", "", "", 475., "", "", "", 4222., "", 112519., 317.132, 29.4, 7.304, 
  5.021, 13593.877, "", 243.964, 10.71, "", "", "", 3.7, 72.4, 0.779}, 
 {"GRD", "North America", "Grenada", "2021-05-14", 161., 0., 0.143, 1., 0., 
  0., 1430.869, 0., 1.27, 8.887, 0., 0., 0., "", "", "", "", "", "", "", "", 
  "", "", "", "", "", "", "", "", "", "", "", "", "", 461., "", "", "", 
  4097., "", 112519., 317.132, 29.4, 7.304, 5.021, 13593.877, "", 243.964, 
  10.71, "", "", "", 3.7, 72.4, 0.779}, {"GRD", "North America", "Grenada", 
  "2021-05-15", 161., 0., 0.143, 1., 0., 0., 1430.869, 0., 1.27, 8.887, 0., 
  0., 0., "", "", "", "", "", "", "", "", "", "", "", "", "", "", "", "", "", 
  "", "", "", "", 446., "", "", "", 3964., "", 112519., 317.132, 29.4, 7.304, 
  5.021, 13593.877, "", 243.964, 10.71, "", "", "", 3.7, 72.4, 0.779}, 
 {"GRD", "North America", "Grenada", "2021-05-16", 161., 0., 0.143, 1., 0., 
  0., 1430.869, 0., 1.27, 8.887, 0., 0., 0., "", "", "", "", "", "", "", "", 
  "", "", "", "", "", "", "", "", "", "", "", "", "", 432., "", "", "", 
  3839., "", 112519., 317.132, 29.4, 7.304, 5.021, 13593.877, "", 243.964, 
  10.71, "", "", "", 3.7, 72.4, 0.779}, {"GRD", "North America", "Grenada", 
  "2021-05-17", 161., 0., 0.143, 1., 0., 0., 1430.869, 0., 1.27, 8.887, 0., 
  0., 0., "", "", "", "", "", "", "", "", "", "", "", "", "", "", "", "", "", 
  "", "", "", "", 418., "", "", "", 3715., "", 112519., 317.132, 29.4, 7.304, 
  5.021, 13593.877, "", 243.964, 10.71, "", "", "", 3.7, 72.4, 0.779}, 
 {"GRD", "North America", "Grenada", "2021-05-18", 161., 0., 0.143, 1., 0., 
  0., 1430.869, 0., 1.27, 8.887, 0., 0., 0., "", "", "", "", "", "", "", "", 
  "", "", "", "", "", "", "", "", "", "", "", "", "", 403., "", "", "", 
  3582., "", 112519., 317.132, 29.4, 7.304, 5.021, 13593.877, "", 243.964, 
  10.71, "", "", "", 3.7, 72.4, 0.779}, {"GRD", "North America", "Grenada", 
  "2021-05-19", 161., 0., 0., 1., 0., 0., 1430.869, 0., 0., 8.887, 0., 0., 
  0., "", "", "", "", "", "", "", "", "", "", "", "", "", "", "", "", "", "", 
  "", "", "", 403., "", "", "", 3582., "", 112519., 317.132, 29.4, 7.304, 
  5.021, 13593.877, "", 243.964, 10.71, "", "", "", 3.7, 72.4, 0.779}, 
 {"GRD", "North America", "Grenada", "2021-05-20", 161., 0., 0., 1., 0., 0., 
  1430.869, 0., 0., 8.887, 0., 0., 0., "", "", "", "", "", "", "", "", "", 
  "", "", "", "", "", "", "", "", "", "", "", "", 403., "", "", "", 3582., 
  "", 112519., 317.132, 29.4, 7.304, 5.021, 13593.877, "", 243.964, 10.71, 
  "", "", "", 3.7, 72.4, 0.779}, {"GRD", "North America", "Grenada", 
  "2021-05-21", 161., 0., 0., 1., 0., 0., 1430.869, 0., 0., 8.887, 0., 0., 
  0., "", "", "", "", "", "", "", "", "", "", "", "", "", "", "", "", "", 
  23553., 16334., 7219., "", 403., 20.93, 14.52, 6.42, 3582., "", 112519., 
  317.132, 29.4, 7.304, 5.021, 13593.877, "", 243.964, 10.71, "", "", "", 
  3.7, 72.4, 0.779}, {"GRD", "North America", "Grenada", "2021-05-22", 161., 
  0., 0., 1., 0., 0., 1430.869, 0., 0., 8.887, 0., 0., 0., "", "", "", "", 
  "", "", "", "", "", "", "", "", "", "", "", "", "", "", "", "", "", 386., 
  "", "", "", 3431., "", 112519., 317.132, 29.4, 7.304, 5.021, 13593.877, "", 
  243.964, 10.71, "", "", "", 3.7, 72.4, 0.779}, 
 {"GRD", "North America", "Grenada", "2021-05-23", 161., 0., 0., 1., 0., 0., 
  1430.869, 0., 0., 8.887, 0., 0., 0., "", "", "", "", "", "", "", "", "", 
  "", "", "", "", "", "", "", "", "", "", "", "", 369., "", "", "", 3279., 
  "", 112519., 317.132, 29.4, 7.304, 5.021, 13593.877, "", 243.964, 10.71, 
  "", "", "", 3.7, 72.4, 0.779}, {"GRD", "North America", "Grenada", 
  "2021-05-24", 161., 0., 0., 1., 0., 0., 1430.869, 0., 0., 8.887, 0., 0., 
  0., "", "", "", "", "", "", "", "", "", "", "", "", "", "", "", "", "", "", 
  "", "", "", 352., "", "", "", 3128., "", 112519., 317.132, 29.4, 7.304, 
  5.021, 13593.877, "", 243.964, 10.71, "", "", "", 3.7, 72.4, 0.779}, 
 {"GRD", "North America", "Grenada", "2021-05-25", 161., 0., 0., 1., 0., 0., 
  1430.869, 0., 0., 8.887, 0., 0., 0., "", "", "", "", "", "", "", "", "", 
  "", "", "", "", "", "", "", "", "", "", "", "", 335., "", "", "", 2977., 
  "", 112519., 317.132, 29.4, 7.304, 5.021, 13593.877, "", 243.964, 10.71, 
  "", "", "", 3.7, 72.4, 0.779}, {"GRD", "North America", "Grenada", 
  "2021-05-26", 161., 0., 0., 1., 0., 0., 1430.869, 0., 0., 8.887, 0., 0., 
  0., "", "", "", "", "", "", "", "", "", "", "", "", "", "", "", "", "", "", 
  "", "", "", 318., "", "", "", 2826., "", 112519., 317.132, 29.4, 7.304, 
  5.021, 13593.877, "", 243.964, 10.71, "", "", "", 3.7, 72.4, 0.779}, 
 {"GRD", "North America", "Grenada", "2021-05-27", 161., 0., 0., 1., 0., 0., 
  1430.869, 0., 0., 8.887, 0., 0., 0., "", "", "", "", "", "", "", "", "", 
  "", "", "", "", "", "", "", "", "", "", "", "", 301., "", "", "", 2675., 
  "", 112519., 317.132, 29.4, 7.304, 5.021, 13593.877, "", 243.964, 10.71, 
  "", "", "", 3.7, 72.4, 0.779}, {"GRD", "North America", "Grenada", 
  "2021-05-28", 161., 0., 0., 1., 0., 0., 1430.869, 0., 0., 8.887, 0., 0., 
  0., "", "", "", "", "", "", "", "", "", "", "", "", "", "", "", "", "", 
  25544., 17344., 8200., "", 284., 22.7, 15.41, 7.29, 2524., "", 112519., 
  317.132, 29.4, 7.304, 5.021, 13593.877, "", 243.964, 10.71, "", "", "", 
  3.7, 72.4, 0.779}, {"GRD", "North America", "Grenada", "2021-05-29", 161., 
  0., 0., 1., 0., 0., 1430.869, 0., 0., 8.887, 0., 0., 0., "", "", "", "", 
  "", "", "", "", "", "", "", "", "", "", "", "", "", "", "", "", "", "", "", 
  "", "", "", "", 112519., 317.132, 29.4, 7.304, 5.021, 13593.877, "", 
  243.964, 10.71, "", "", "", 3.7, 72.4, 0.779}, 
 {"GRD", "North America", "Grenada", "2021-05-30", 161., 0., 0., 1., 0., 0., 
  1430.869, 0., 0., 8.887, 0., 0., 0., "", "", "", "", "", "", "", "", "", 
  "", "", "", "", "", "", "", "", "", "", "", "", "", "", "", "", "", "", 
  112519., 317.132, 29.4, 7.304, 5.021, 13593.877, "", 243.964, 10.71, "", 
  "", "", 3.7, 72.4, 0.779}, {"GRD", "North America", "Grenada", 
  "2021-05-31", 161., 0., 0., 1., 0., 0., 1430.869, 0., 0., 8.887, 0., 0., 
  0., "", "", "", "", "", "", "", "", "", "", "", "", "", "", "", "", "", "", 
  "", "", "", "", "", "", "", "", "", 112519., 317.132, 29.4, 7.304, 5.021, 
  13593.877, "", 243.964, 10.71, "", "", "", 3.7, 72.4, 0.779}, 
 {"GRD", "North America", "Grenada", "2021-06-01", 161., 0., 0., 1., 0., 0., 
  1430.869, 0., 0., 8.887, 0., 0., 0., "", "", "", "", "", "", "", "", "", 
  "", "", "", "", "", "", "", "", "", "", "", "", "", "", "", "", "", "", 
  112519., 317.132, 29.4, 7.304, 5.021, 13593.877, "", 243.964, 10.71, "", 
  "", "", 3.7, 72.4, 0.779}, {"GRD", "North America", "Grenada", 
  "2021-06-02", 161., 0., 0., 1., 0., 0., 1430.869, 0., 0., 8.887, 0., 0., 
  0., "", "", "", "", "", "", "", "", "", "", "", "", "", "", "", "", "", "", 
  "", "", "", "", "", "", "", "", "", 112519., 317.132, 29.4, 7.304, 5.021, 
  13593.877, "", 243.964, 10.71, "", "", "", 3.7, 72.4, 0.779}, 
 {"GRD", "North America", "Grenada", "2021-06-03", 161., 0., 0., 1., 0., 0., 
  1430.869, 0., 0., 8.887, 0., 0., 0., "", "", "", "", "", "", "", "", "", 
  "", "", "", "", "", "", "", "", "", "", "", "", "", "", "", "", "", "", 
  112519., 317.132, 29.4, 7.304, 5.021, 13593.877, "", 243.964, 10.71, "", 
  "", "", 3.7, 72.4, 0.779}, {"GRD", "North America", "Grenada", 
  "2021-06-04", 161., 0., 0., 1., 0., 0., 1430.869, 0., 0., 8.887, 0., 0., 
  0., "", "", "", "", "", "", "", "", "", "", "", "", "", "", "", "", "", "", 
  "", "", "", "", "", "", "", "", "", 112519., 317.132, 29.4, 7.304, 5.021, 
  13593.877, "", 243.964, 10.71, "", "", "", 3.7, 72.4, 0.779}, 
 {"GRD", "North America", "Grenada", "2021-06-05", 161., 0., 0., 1., 0., 0., 
  1430.869, 0., 0., 8.887, 0., 0., 0., "", "", "", "", "", "", "", "", "", 
  "", "", "", "", "", "", "", "", "", "", "", "", "", "", "", "", "", "", 
  112519., 317.132, 29.4, 7.304, 5.021, 13593.877, "", 243.964, 10.71, "", 
  "", "", 3.7, 72.4, 0.779}, {"GRD", "North America", "Grenada", 
  "2021-06-06", 161., 0., 0., 1., 0., 0., 1430.869, 0., 0., 8.887, 0., 0., 
  0., "", "", "", "", "", "", "", "", "", "", "", "", "", "", "", "", "", "", 
  "", "", "", "", "", "", "", "", "", 112519., 317.132, 29.4, 7.304, 5.021, 
  13593.877, "", 243.964, 10.71, "", "", "", 3.7, 72.4, 0.779}, 
 {"GRD", "North America", "Grenada", "2021-06-07", 161., 0., 0., 1., 0., 0., 
  1430.869, 0., 0., 8.887, 0., 0., "", "", "", "", "", "", "", "", "", "", 
  "", "", "", "", "", "", "", "", "", "", "", "", "", "", "", "", "", "", 
  112519., 317.132, 29.4, 7.304, 5.021, 13593.877, "", 243.964, 10.71, "", 
  "", "", 3.7, 72.4, 0.779}, {"GTM", "North America", "Guatemala", 
  "2020-02-17", "", "", "", "", "", "", "", "", "", "", "", "", "", "", "", 
  "", "", "", "", "", "", 1., 1., 0., 0., "", "", "", "", "people tested", 
  "", "", "", "", "", "", "", "", "", 11.11, 1.7915567*^7, 157.834, 22.9, 
  4.694, 3.016, 7423.808, 8.7, 155.898, 10.18, "", "", 76.665, 0.6, 74.3, 
  0.663}, {"GTM", "North America", "Guatemala", "2020-02-18", "", "", "", "", 
  "", "", "", "", "", "", "", "", "", "", "", "", "", "", "", "", "", "", "", 
  "", "", "", "", "", "", "people tested", "", "", "", "", "", "", "", "", 
  "", 11.11, 1.7915567*^7, 157.834, 22.9, 4.694, 3.016, 7423.808, 8.7, 
  155.898, 10.18, "", "", 76.665, 0.6, 74.3, 0.663}, 
 {"GTM", "North America", "Guatemala", "2020-02-19", "", "", "", "", "", "", 
  "", "", "", "", "", "", "", "", "", "", "", "", "", "", "", "", "", "", "", 
  "", "", "", "", "people tested", "", "", "", "", "", "", "", "", "", 11.11, 
  1.7915567*^7, 157.834, 22.9, 4.694, 3.016, 7423.808, 8.7, 155.898, 10.18, 
  "", "", 76.665, 0.6, 74.3, 0.663}, {"GTM", "North America", "Guatemala", 
  "2020-02-20", "", "", "", "", "", "", "", "", "", "", "", "", "", "", "", 
  "", "", "", "", "", "", "", "", "", "", "", "", "", "", "people tested", 
  "", "", "", "", "", "", "", "", "", 11.11, 1.7915567*^7, 157.834, 22.9, 
  4.694, 3.016, 7423.808, 8.7, 155.898, 10.18, "", "", 76.665, 0.6, 74.3, 
  0.663}, {"GTM", "North America", "Guatemala", "2020-02-21", "", "", "", "", 
  "", "", "", "", "", "", "", "", "", "", "", "", "", "", "", "", "", "", "", 
  "", "", "", "", "", "", "people tested", "", "", "", "", "", "", "", "", 
  "", 11.11, 1.7915567*^7, 157.834, 22.9, 4.694, 3.016, 7423.808, 8.7, 
  155.898, 10.18, "", "", 76.665, 0.6, 74.3, 0.663}, 
 {"GTM", "North America", "Guatemala", "2020-02-22", "", "", "", "", "", "", 
  "", "", "", "", "", "", "", "", "", "", "", "", "", "", "", "", "", "", "", 
  "", "", "", "", "people tested", "", "", "", "", "", "", "", "", "", 11.11, 
  1.7915567*^7, 157.834, 22.9, 4.694, 3.016, 7423.808, 8.7, 155.898, 10.18, 
  "", "", 76.665, 0.6, 74.3, 0.663}, {"GTM", "North America", "Guatemala", 
  "2020-02-23", "", "", "", "", "", "", "", "", "", "", "", "", "", "", "", 
  "", "", "", "", "", "", "", "", "", "", "", "", "", "", "people tested", 
  "", "", "", "", "", "", "", "", "", 11.11, 1.7915567*^7, 157.834, 22.9, 
  4.694, 3.016, 7423.808, 8.7, 155.898, 10.18, "", "", 76.665, 0.6, 74.3, 
  0.663}, {"GTM", "North America", "Guatemala", "2020-02-24", "", "", "", "", 
  "", "", "", "", "", "", "", "", "", "", "", "", "", "", "", "", "", "", "", 
  "", "", 0., 0., "", "", "people tested", "", "", "", "", "", "", "", "", 
  "", 11.11, 1.7915567*^7, 157.834, 22.9, 4.694, 3.016, 7423.808, 8.7, 
  155.898, 10.18, "", "", 76.665, 0.6, 74.3, 0.663}, 
 {"GTM", "North America", "Guatemala", "2020-02-25", "", "", "", "", "", "", 
  "", "", "", "", "", "", "", "", "", "", "", "", "", "", "", "", "", "", "", 
  0., 0., "", "", "people tested", "", "", "", "", "", "", "", "", "", 11.11, 
  1.7915567*^7, 157.834, 22.9, 4.694, 3.016, 7423.808, 8.7, 155.898, 10.18, 
  "", "", 76.665, 0.6, 74.3, 0.663}, {"GTM", "North America", "Guatemala", 
  "2020-02-26", "", "", "", "", "", "", "", "", "", "", "", "", "", "", "", 
  "", "", "", "", "", "", 1., 2., 0., 0., 0., 0., "", "", "people tested", 
  "", "", "", "", "", "", "", "", "", 11.11, 1.7915567*^7, 157.834, 22.9, 
  4.694, 3.016, 7423.808, 8.7, 155.898, 10.18, "", "", 76.665, 0.6, 74.3, 
  0.663}, {"GTM", "North America", "Guatemala", "2020-02-27", "", "", "", "", 
  "", "", "", "", "", "", "", "", "", "", "", "", "", "", "", "", "", "", "", 
  "", "", 0., 0., "", "", "people tested", "", "", "", "", "", "", "", "", 
  "", 11.11, 1.7915567*^7, 157.834, 22.9, 4.694, 3.016, 7423.808, 8.7, 
  155.898, 10.18, "", "", 76.665, 0.6, 74.3, 0.663}, 
 {"GTM", "North America", "Guatemala", "2020-02-28", "", "", "", "", "", "", 
  "", "", "", "", "", "", "", "", "", "", "", "", "", "", "", 2., 4., 0., 0., 
  0., 0., "", "", "people tested", "", "", "", "", "", "", "", "", "", 11.11, 
  1.7915567*^7, 157.834, 22.9, 4.694, 3.016, 7423.808, 8.7, 155.898, 10.18, 
  "", "", 76.665, 0.6, 74.3, 0.663}, {"GTM", "North America", "Guatemala", 
  "2020-02-29", "", "", "", "", "", "", "", "", "", "", "", "", "", "", "", 
  "", "", "", "", "", "", "", "", "", "", 0., 0., "", "", "people tested", 
  "", "", "", "", "", "", "", "", "", 11.11, 1.7915567*^7, 157.834, 22.9, 
  4.694, 3.016, 7423.808, 8.7, 155.898, 10.18, "", "", 76.665, 0.6, 74.3, 
  0.663}, {"GTM", "North America", "Guatemala", "2020-03-01", "", "", "", "", 
  "", "", "", "", "", "", "", "", "", "", "", "", "", "", "", "", "", "", "", 
  "", "", 0., 0., "", "", "people tested", "", "", "", "", "", "", "", "", 
  "", 11.11, 1.7915567*^7, 157.834, 22.9, 4.694, 3.016, 7423.808, 8.7, 
  155.898, 10.18, "", "", 76.665, 0.6, 74.3, 0.663}, 
 {"GTM", "North America", "Guatemala", "2020-03-02", "", "", "", "", "", "", 
  "", "", "", "", "", "", "", "", "", "", "", "", "", "", "", 1., 5., 0., 0., 
  0., 0., "", "", "people tested", "", "", "", "", "", "", "", "", "", 11.11, 
  1.7915567*^7, 157.834, 22.9, 4.694, 3.016, 7423.808, 8.7, 155.898, 10.18, 
  "", "", 76.665, 0.6, 74.3, 0.663}, {"GTM", "North America", "Guatemala", 
  "2020-03-03", "", "", "", "", "", "", "", "", "", "", "", "", "", "", "", 
  "", "", "", "", "", "", 2., 7., 0., 0., 1., 0., "", "", "people tested", 
  "", "", "", "", "", "", "", "", "", 11.11, 1.7915567*^7, 157.834, 22.9, 
  4.694, 3.016, 7423.808, 8.7, 155.898, 10.18, "", "", 76.665, 0.6, 74.3, 
  0.663}, {"GTM", "North America", "Guatemala", "2020-03-04", "", "", "", "", 
  "", "", "", "", "", "", "", "", "", "", "", "", "", "", "", "", "", "", "", 
  "", "", 1., 0., "", "", "people tested", "", "", "", "", "", "", "", "", 
  "", 11.11, 1.7915567*^7, 157.834, 22.9, 4.694, 3.016, 7423.808, 8.7, 
  155.898, 10.18, "", "", 76.665, 0.6, 74.3, 0.663}, 
 {"GTM", "North America", "Guatemala", "2020-03-05", "", "", "", "", "", "", 
  "", "", "", "", "", "", "", "", "", "", "", "", "", "", "", "", "", "", "", 
  1., 0., "", "", "people tested", "", "", "", "", "", "", "", "", "", 11.11, 
  1.7915567*^7, 157.834, 22.9, 4.694, 3.016, 7423.808, 8.7, 155.898, 10.18, 
  "", "", 76.665, 0.6, 74.3, 0.663}, {"GTM", "North America", "Guatemala", 
  "2020-03-06", "", "", "", "", "", "", "", "", "", "", "", "", "", "", "", 
  "", "", "", "", "", "", 1., 8., 0., 0., 1., 0., "", "", "people tested", 
  "", "", "", "", "", "", "", "", "", 25., 1.7915567*^7, 157.834, 22.9, 
  4.694, 3.016, 7423.808, 8.7, 155.898, 10.18, "", "", 76.665, 0.6, 74.3, 
  0.663}, {"GTM", "North America", "Guatemala", "2020-03-07", "", "", "", "", 
  "", "", "", "", "", "", "", "", "", "", "", "", "", "", "", "", "", "", "", 
  "", "", 1., 0., "", "", "people tested", "", "", "", "", "", "", "", "", 
  "", 25., 1.7915567*^7, 157.834, 22.9, 4.694, 3.016, 7423.808, 8.7, 155.898, 
  10.18, "", "", 76.665, 0.6, 74.3, 0.663}, {"GTM", "North America", 
  "Guatemala", "2020-03-08", "", "", "", "", "", "", "", "", "", "", "", "", 
  "", "", "", "", "", "", "", "", "", 2., 10., 0.001, 0., 1., 0., "", "", 
  "people tested", "", "", "", "", "", "", "", "", "", 25., 1.7915567*^7, 
  157.834, 22.9, 4.694, 3.016, 7423.808, 8.7, 155.898, 10.18, "", "", 76.665, 
  0.6, 74.3, 0.663}, {"GTM", "North America", "Guatemala", "2020-03-09", "", 
  "", "", "", "", "", "", "", "", "", "", "", "", "", "", "", "", "", "", "", 
  "", 4., 14., 0.001, 0., 1., 0., "", "", "people tested", "", "", "", "", 
  "", "", "", "", "", 30.56, 1.7915567*^7, 157.834, 22.9, 4.694, 3.016, 
  7423.808, 8.7, 155.898, 10.18, "", "", 76.665, 0.6, 74.3, 0.663}, 
 {"GTM", "North America", "Guatemala", "2020-03-10", "", "", "", "", "", "", 
  "", "", "", "", "", "", "", "", "", "", "", "", "", "", "", 3., 17., 0.001, 
  0., 1., 0., "", "", "people tested", "", "", "", "", "", "", "", "", "", 
  30.56, 1.7915567*^7, 157.834, 22.9, 4.694, 3.016, 7423.808, 8.7, 155.898, 
  10.18, "", "", 76.665, 0.6, 74.3, 0.663}, {"GTM", "North America", 
  "Guatemala", "2020-03-11", "", "", "", "", "", "", "", "", "", "", "", "", 
  "", "", "", "", "", "", "", "", "", 10., 27., 0.002, 0.001, 3., 0., "", "", 
  "people tested", "", "", "", "", "", "", "", "", "", 30.56, 1.7915567*^7, 
  157.834, 22.9, 4.694, 3.016, 7423.808, 8.7, 155.898, 10.18, "", "", 76.665, 
  0.6, 74.3, 0.663}, {"GTM", "North America", "Guatemala", "2020-03-12", "", 
  "", "", "", "", "", "", "", "", "", "", "", "", "", "", "", "", "", "", "", 
  "", 12., 39., 0.002, 0.001, 4., 0., "", "", "people tested", "", "", "", 
  "", "", "", "", "", "", 33.33, 1.7915567*^7, 157.834, 22.9, 4.694, 3.016, 
  7423.808, 8.7, 155.898, 10.18, "", "", 76.665, 0.6, 74.3, 0.663}, 
 {"GTM", "North America", "Guatemala", "2020-03-13", "", "", "", "", "", "", 
  "", "", "", "", "", "", "", "", "", "", "", "", "", "", "", 19., 58., 
  0.003, 0.001, 7., 0., "", "", "people tested", "", "", "", "", "", "", "", 
  "", "", 33.33, 1.7915567*^7, 157.834, 22.9, 4.694, 3.016, 7423.808, 8.7, 
  155.898, 10.18, "", "", 76.665, 0.6, 74.3, 0.663}, 
 {"GTM", "North America", "Guatemala", "2020-03-14", 1., 1., "", "", "", "", 
  0.056, 0.056, "", "", "", "", "", "", "", "", "", "", "", "", "", 6., 64., 
  0.004, 0., 8., 0., "", "", "people tested", "", "", "", "", "", "", "", "", 
  "", 33.33, 1.7915567*^7, 157.834, 22.9, 4.694, 3.016, 7423.808, 8.7, 
  155.898, 10.18, "", "", 76.665, 0.6, 74.3, 0.663}, 
 {"GTM", "North America", "Guatemala", "2020-03-15", 1., 0., "", "", "", "", 
  0.056, 0., "", "", "", "", "", "", "", "", "", "", "", "", "", 22., 86., 
  0.005, 0.001, 11., 0.001, "", "", "people tested", "", "", "", "", "", "", 
  "", "", "", 41.67, 1.7915567*^7, 157.834, 22.9, 4.694, 3.016, 7423.808, 
  8.7, 155.898, 10.18, "", "", 76.665, 0.6, 74.3, 0.663}, 
 {"GTM", "North America", "Guatemala", "2020-03-16", 2., 1., "", 1., 1., "", 
  0.112, 0.056, "", 0.056, 0.056, "", "", "", "", "", "", "", "", "", "", 
  34., 120., 0.007, 0.002, 15., 0.001, "", "", "people tested", "", "", "", 
  "", "", "", "", "", "", 52.78, 1.7915567*^7, 157.834, 22.9, 4.694, 3.016, 
  7423.808, 8.7, 155.898, 10.18, "", "", 76.665, 0.6, 74.3, 0.663}, 
 {"GTM", "North America", "Guatemala", "2020-03-17", 6., 4., "", 1., 0., "", 
  0.335, 0.223, "", 0.056, 0., "", "", "", "", "", "", "", "", "", "", 45., 
  165., 0.009, 0.003, 21., 0.001, "", "", "people tested", "", "", "", "", 
  "", "", "", "", "", 83.33, 1.7915567*^7, 157.834, 22.9, 4.694, 3.016, 
  7423.808, 8.7, 155.898, 10.18, "", "", 76.665, 0.6, 74.3, 0.663}, 
 {"GTM", "North America", "Guatemala", "2020-03-18", 6., 0., "", 1., 0., "", 
  0.335, 0., "", 0.056, 0., "", "", "", "", "", "", "", "", "", "", 51., 
  216., 0.012, 0.003, 27., 0.002, "", "", "people tested", "", "", "", "", 
  "", "", "", "", "", 83.33, 1.7915567*^7, 157.834, 22.9, 4.694, 3.016, 
  7423.808, 8.7, 155.898, 10.18, "", "", 76.665, 0.6, 74.3, 0.663}, 
 {"GTM", "North America", "Guatemala", "2020-03-19", 9., 3., 1.286, 1., 0., 
  0.143, 0.502, 0.167, 0.072, 0.056, 0., 0.008, "", "", "", "", "", "", "", 
  "", "", 35., 251., 0.014, 0.002, 30., 0.002, 0.043, 23.3, "people tested", 
  "", "", "", "", "", "", "", "", "", 83.33, 1.7915567*^7, 157.834, 22.9, 
  4.694, 3.016, 7423.808, 8.7, 155.898, 10.18, "", "", 76.665, 0.6, 74.3, 
  0.663}, {"GTM", "North America", "Guatemala", "2020-03-20", 12., 3., 1.714, 
  1., 0., 0.143, 0.67, 0.167, 0.096, 0.056, 0., 0.008, "", "", "", "", "", 
  "", "", "", "", 57., 308., 0.017, 0.003, 36., 0.002, 0.048, 21., 
  "people tested", "", "", "", "", "", "", "", "", "", 83.33, 1.7915567*^7, 
  157.834, 22.9, 4.694, 3.016, 7423.808, 8.7, 155.898, 10.18, "", "", 76.665, 
  0.6, 74.3, 0.663}, {"GTM", "North America", "Guatemala", "2020-03-21", 17., 
  5., 2.286, 1., 0., 0.143, 0.949, 0.279, 0.128, 0.056, 0., 0.008, "", "", 
  "", "", "", "", "", "", "", 23., 331., 0.018, 0.001, 38., 0.002, 0.06, 
  16.6, "people tested", "", "", "", "", "", "", "", "", "", 83.33, 
  1.7915567*^7, 157.834, 22.9, 4.694, 3.016, 7423.808, 8.7, 155.898, 10.18, 
  "", "", 76.665, 0.6, 74.3, 0.663}, {"GTM", "North America", "Guatemala", 
  "2020-03-22", 19., 2., 2.571, 1., 0., 0.143, 1.061, 0.112, 0.144, 0.056, 
  0., 0.008, "", "", "", "", "", "", "", "", "", 37., 368., 0.021, 0.002, 
  40., 0.002, 0.064, 15.6, "people tested", "", "", "", "", "", "", "", "", 
  "", 93.52, 1.7915567*^7, 157.834, 22.9, 4.694, 3.016, 7423.808, 8.7, 
  155.898, 10.18, "", "", 76.665, 0.6, 74.3, 0.663}, 
 {"GTM", "North America", "Guatemala", "2020-03-23", 20., 1., 2.571, 1., 0., 
  0., 1.116, 0.056, 0.144, 0.056, 0., 0., "", "", "", "", "", "", "", "", "", 
  8., 376., 0.021, 0., 37., 0.002, 0.069, 14.4, "people tested", "", "", "", 
  "", "", "", "", "", "", 93.52, 1.7915567*^7, 157.834, 22.9, 4.694, 3.016, 
  7423.808, 8.7, 155.898, 10.18, "", "", 76.665, 0.6, 74.3, 0.663}, 
 {"GTM", "North America", "Guatemala", "2020-03-24", 21., 1., 2.143, 1., 0., 
  0., 1.172, 0.056, 0.12, 0.056, 0., 0., "", "", "", "", "", "", "", "", "", 
  140., 516., 0.029, 0.008, 50., 0.003, 0.043, 23.3, "people tested", "", "", 
  "", "", "", "", "", "", "", 93.52, 1.7915567*^7, 157.834, 22.9, 4.694, 
  3.016, 7423.808, 8.7, 155.898, 10.18, "", "", 76.665, 0.6, 74.3, 0.663}, 
 {"GTM", "North America", "Guatemala", "2020-03-25", 24., 3., 2.571, 1., 0., 
  0., 1.34, 0.167, 0.144, 0.056, 0., 0., "", "", "", "", "", "", "", "", "", 
  94., 610., 0.034, 0.005, 56., 0.003, 0.046, 21.8, "people tested", "", "", 
  "", "", "", "", "", "", "", 93.52, 1.7915567*^7, 157.834, 22.9, 4.694, 
  3.016, 7423.808, 8.7, 155.898, 10.18, "", "", 76.665, 0.6, 74.3, 0.663}, 
 {"GTM", "North America", "Guatemala", "2020-03-26", 25., 1., 2.286, 1., 0., 
  0., 1.395, 0.056, 0.128, 0.056, 0., 0., "", "", "", "", "", "", "", "", "", 
  4., 614., 0.034, 0., 52., 0.003, 0.044, 22.7, "people tested", "", "", "", 
  "", "", "", "", "", "", 93.52, 1.7915567*^7, 157.834, 22.9, 4.694, 3.016, 
  7423.808, 8.7, 155.898, 10.18, "", "", 76.665, 0.6, 74.3, 0.663}, 
 {"GTM", "North America", "Guatemala", "2020-03-27", 28., 3., 2.286, 1., 0., 
  0., 1.563, 0.167, 0.128, 0.056, 0., 0., "", "", "", "", "", "", "", "", "", 
  120., 734., 0.041, 0.007, 61., 0.003, 0.037, 26.7, "people tested", "", "", 
  "", "", "", "", "", "", "", 93.52, 1.7915567*^7, 157.834, 22.9, 4.694, 
  3.016, 7423.808, 8.7, 155.898, 10.18, "", "", 76.665, 0.6, 74.3, 0.663}, 
 {"GTM", "North America", "Guatemala", "2020-03-28", 34., 6., 2.429, 1., 0., 
  0., 1.898, 0.335, 0.136, 0.056, 0., 0., "", "", "", "", "", "", "", "", "", 
  63., 797., 0.044, 0.004, 67., 0.004, 0.036, 27.6, "people tested", "", "", 
  "", "", "", "", "", "", "", 93.52, 1.7915567*^7, 157.834, 22.9, 4.694, 
  3.016, 7423.808, 8.7, 155.898, 10.18, "", "", 76.665, 0.6, 74.3, 0.663}, 
 {"GTM", "North America", "Guatemala", "2020-03-29", 34., 0., 2.143, 1., 0., 
  0., 1.898, 0., 0.12, 0.056, 0., 0., "", "", "", "", "", "", "", "", "", 
  18., 815., 0.045, 0.001, 64., 0.004, 0.033, 29.9, "people tested", "", "", 
  "", "", "", "", "", "", "", 93.52, 1.7915567*^7, 157.834, 22.9, 4.694, 
  3.016, 7423.808, 8.7, 155.898, 10.18, "", "", 76.665, 0.6, 74.3, 0.663}, 
 {"GTM", "North America", "Guatemala", "2020-03-30", 36., 2., 2.286, 1., 0., 
  0., 2.009, 0.112, 0.128, 0.056, 0., 0., "", "", "", "", "", "", "", "", "", 
  45., 860., 0.048, 0.003, 69., 0.004, 0.033, 30.2, "people tested", "", "", 
  "", "", "", "", "", "", "", 93.52, 1.7915567*^7, 157.834, 22.9, 4.694, 
  3.016, 7423.808, 8.7, 155.898, 10.18, "", "", 76.665, 0.6, 74.3, 0.663}, 
 {"GTM", "North America", "Guatemala", "2020-03-31", 38., 2., 2.429, 1., 0., 
  0., 2.121, 0.112, 0.136, 0.056, 0., 0., "", "", "", "", "", "", "", "", "", 
  34., 894., 0.05, 0.002, 54., 0.003, 0.045, 22.2, "people tested", "", "", 
  "", "", "", "", "", "", "", 93.52, 1.7915567*^7, 157.834, 22.9, 4.694, 
  3.016, 7423.808, 8.7, 155.898, 10.18, "", "", 76.665, 0.6, 74.3, 0.663}, 
 {"GTM", "North America", "Guatemala", "2020-04-01", 39., 1., 2.143, 1., 0., 
  0., 2.177, 0.056, 0.12, 0.056, 0., 0., "", "", "", "", "", "", "", "", "", 
  40., 934., 0.052, 0.002, 46., 0.003, 0.047, 21.5, "people tested", "", "", 
  "", "", "", "", "", "", "", 93.52, 1.7915567*^7, 157.834, 22.9, 4.694, 
  3.016, 7423.808, 8.7, 155.898, 10.18, "", "", 76.665, 0.6, 74.3, 0.663}, 
 {"GTM", "North America", "Guatemala", "2020-04-02", 47., 8., 3.143, 1., 0., 
  0., 2.623, 0.447, 0.175, 0.056, 0., 0., "", "", "", "", "", "", "", "", "", 
  46., 980., 0.055, 0.003, 52., 0.003, 0.06, 16.5, "people tested", "", "", 
  "", "", "", "", "", "", "", 93.52, 1.7915567*^7, 157.834, 22.9, 4.694, 
  3.016, 7423.808, 8.7, 155.898, 10.18, "", "", 76.665, 0.6, 74.3, 0.663}, 
 {"GTM", "North America", "Guatemala", "2020-04-03", 50., 3., 3.143, 1., 0., 
  0., 2.791, 0.167, 0.175, 0.056, 0., 0., "", "", "", "", "", "", "", "", "", 
  73., 1053., 0.059, 0.004, 46., 0.003, 0.068, 14.6, "people tested", "", "", 
  "", "", "", "", "", "", "", 93.52, 1.7915567*^7, 157.834, 22.9, 4.694, 
  3.016, 7423.808, 8.7, 155.898, 10.18, "", "", 76.665, 0.6, 74.3, 0.663}, 
 {"GTM", "North America", "Guatemala", "2020-04-04", 61., 11., 3.857, 2., 1., 
  0.143, 3.405, 0.614, 0.215, 0.112, 0.056, 0.008, "", "", "", "", "", "", 
  "", "", "", 21., 1074., 0.06, 0.001, 40., 0.002, 0.096, 10.4, 
  "people tested", "", "", "", "", "", "", "", "", "", 93.52, 1.7915567*^7, 
  157.834, 22.9, 4.694, 3.016, 7423.808, 8.7, 155.898, 10.18, "", "", 76.665, 
  0.6, 74.3, 0.663}, {"GTM", "North America", "Guatemala", "2020-04-05", 61., 
  0., 3.857, 2., 0., 0.143, 3.405, 0., 0.215, 0.112, 0., 0.008, "", "", "", 
  "", "", "", "", "", "", 64., 1138., 0.064, 0.004, 46., 0.003, 0.084, 11.9, 
  "people tested", "", "", "", "", "", "", "", "", "", 93.52, 1.7915567*^7, 
  157.834, 22.9, 4.694, 3.016, 7423.808, 8.7, 155.898, 10.18, "", "", 76.665, 
  0.6, 74.3, 0.663}, {"GTM", "North America", "Guatemala", "2020-04-06", 70., 
  9., 4.857, 3., 1., 0.286, 3.907, 0.502, 0.271, 0.167, 0.056, 0.016, "", "", 
  "", "", "", "", "", "", "", 66., 1204., 0.067, 0.004, 49., 0.003, 0.099, 
  10.1, "people tested", "", "", "", "", "", "", "", "", "", 93.52, 
  1.7915567*^7, 157.834, 22.9, 4.694, 3.016, 7423.808, 8.7, 155.898, 10.18, 
  "", "", 76.665, 0.6, 74.3, 0.663}, {"GTM", "North America", "Guatemala", 
  "2020-04-07", 77., 7., 5.571, 3., 0., 0.286, 4.298, 0.391, 0.311, 0.167, 
  0., 0.016, "", "", "", "", "", "", "", "", "", 64., 1268., 0.071, 0.004, 
  53., 0.003, 0.105, 9.5, "people tested", "", "", "", "", "", "", "", "", 
  "", 93.52, 1.7915567*^7, 157.834, 22.9, 4.694, 3.016, 7423.808, 8.7, 
  155.898, 10.18, "", "", 76.665, 0.6, 74.3, 0.663}, 
 {"GTM", "North America", "Guatemala", "2020-04-08", 87., 10., 6.857, 3., 0., 
  0.286, 4.856, 0.558, 0.383, 0.167, 0., 0.016, "", "", "", "", "", "", "", 
  "", "", 178., 1446., 0.081, 0.01, 73., 0.004, 0.094, 10.6, "people tested", 
  "", "", "", "", "", "", "", "", "", 93.52, 1.7915567*^7, 157.834, 22.9, 
  4.694, 3.016, 7423.808, 8.7, 155.898, 10.18, "", "", 76.665, 0.6, 74.3, 
  0.663}, {"GTM", "North America", "Guatemala", "2020-04-09", 95., 8., 6.857, 
  3., 0., 0.286, 5.303, 0.447, 0.383, 0.167, 0., 0.016, "", "", "", "", "", 
  "", "", "", "", 48., 1494., 0.083, 0.003, 73., 0.004, 0.094, 10.6, 
  "people tested", "", "", "", "", "", "", "", "", "", 93.52, 1.7915567*^7, 
  157.834, 22.9, 4.694, 3.016, 7423.808, 8.7, 155.898, 10.18, "", "", 76.665, 
  0.6, 74.3, 0.663}, {"GTM", "North America", "Guatemala", "2020-04-10", 
  126., 31., 10.857, 3., 0., 0.286, 7.033, 1.73, 0.606, 0.167, 0., 0.016, "", 
  "", "", "", "", "", "", "", "", 39., 1533., 0.086, 0.002, 69., 0.004, 
  0.157, 6.4, "people tested", "", "", "", "", "", "", "", "", "", 93.52, 
  1.7915567*^7, 157.834, 22.9, 4.694, 3.016, 7423.808, 8.7, 155.898, 10.18, 
  "", "", 76.665, 0.6, 74.3, 0.663}, {"GTM", "North America", "Guatemala", 
  "2020-04-11", 137., 11., 10.857, 3., 0., 0.143, 7.647, 0.614, 0.606, 0.167, 
  0., 0.008, 1.16, "", "", "", "", "", "", "", "", 271., 1804., 0.101, 0.015, 
  104., 0.006, 0.104, 9.6, "people tested", "", "", "", "", "", "", "", "", 
  "", 93.52, 1.7915567*^7, 157.834, 22.9, 4.694, 3.016, 7423.808, 8.7, 
  155.898, 10.18, "", "", 76.665, 0.6, 74.3, 0.663}, 
 {"GTM", "North America", "Guatemala", "2020-04-12", 155., 18., 13.429, 5., 
  2., 0.429, 8.652, 1.005, 0.75, 0.279, 0.112, 0.024, 1.17, "", "", "", "", 
  "", "", "", "", 87., 1891., 0.106, 0.005, 108., 0.006, 0.124, 8., 
  "people tested", "", "", "", "", "", "", "", "", "", 93.52, 1.7915567*^7, 
  157.834, 22.9, 4.694, 3.016, 7423.808, 8.7, 155.898, 10.18, "", "", 76.665, 
  0.6, 74.3, 0.663}, {"GTM", "North America", "Guatemala", "2020-04-13", 
  156., 1., 12.286, 5., 0., 0.286, 8.708, 0.056, 0.686, 0.279, 0., 0.016, 
  1.17, "", "", "", "", "", "", "", "", 80., 1971., 0.11, 0.004, 110., 0.006, 
  0.112, 9., "people tested", "", "", "", "", "", "", "", "", "", 93.52, 
  1.7915567*^7, 157.834, 22.9, 4.694, 3.016, 7423.808, 8.7, 155.898, 10.18, 
  "", "", 76.665, 0.6, 74.3, 0.663}, {"GTM", "North America", "Guatemala", 
  "2020-04-14", 167., 11., 12.857, 5., 0., 0.286, 9.322, 0.614, 0.718, 0.279, 
  0., 0.016, 1.18, "", "", "", "", "", "", "", "", 51., 2022., 0.113, 0.003, 
  108., 0.006, 0.119, 8.4, "people tested", "", "", "", "", "", "", "", "", 
  "", 93.52, 1.7915567*^7, 157.834, 22.9, 4.694, 3.016, 7423.808, 8.7, 
  155.898, 10.18, "", "", 76.665, 0.6, 74.3, 0.663}, 
 {"GTM", "North America", "Guatemala", "2020-04-15", 180., 13., 13.286, 5., 
  0., 0.286, 10.047, 0.726, 0.742, 0.279, 0., 0.016, 1.19, "", "", "", "", 
  "", "", "", "", 275., 2297., 0.128, 0.015, 122., 0.007, 0.109, 9.2, 
  "people tested", "", "", "", "", "", "", "", "", "", 93.52, 1.7915567*^7, 
  157.834, 22.9, 4.694, 3.016, 7423.808, 8.7, 155.898, 10.18, "", "", 76.665, 
  0.6, 74.3, 0.663}, {"GTM", "North America", "Guatemala", "2020-04-16", 
  196., 16., 14.429, 5., 0., 0.286, 10.94, 0.893, 0.805, 0.279, 0., 0.016, 
  1.21, "", "", "", "", "", "", "", "", 270., 2567., 0.143, 0.015, 153., 
  0.009, 0.094, 10.6, "people tested", "", "", "", "", "", "", "", "", "", 
  93.52, 1.7915567*^7, 157.834, 22.9, 4.694, 3.016, 7423.808, 8.7, 155.898, 
  10.18, "", "", 76.665, 0.6, 74.3, 0.663}, {"GTM", "North America", 
  "Guatemala", "2020-04-17", 214., 18., 12.571, 7., 2., 0.571, 11.945, 1.005, 
  0.702, 0.391, 0.112, 0.032, 1.24, "", "", "", "", "", "", "", "", 79., 
  2646., 0.148, 0.004, 159., 0.009, 0.079, 12.6, "people tested", "", "", "", 
  "", "", "", "", "", "", 93.52, 1.7915567*^7, 157.834, 22.9, 4.694, 3.016, 
  7423.808, 8.7, 155.898, 10.18, "", "", 76.665, 0.6, 74.3, 0.663}, 
 {"GTM", "North America", "Guatemala", "2020-04-18", 235., 21., 14., 7., 0., 
  0.571, 13.117, 1.172, 0.781, 0.391, 0., 0.032, 1.26, "", "", "", "", "", 
  "", "", "", 131., 2777., 0.155, 0.007, 139., 0.008, 0.101, 9.9, 
  "people tested", "", "", "", "", "", "", "", "", "", 96.3, 1.7915567*^7, 
  157.834, 22.9, 4.694, 3.016, 7423.808, 8.7, 155.898, 10.18, "", "", 76.665, 
  0.6, 74.3, 0.663}, {"GTM", "North America", "Guatemala", "2020-04-19", 
  257., 22., 14.571, 7., 0., 0.286, 14.345, 1.228, 0.813, 0.391, 0., 0.016, 
  1.29, "", "", "", "", "", "", "", "", 249., 3026., 0.169, 0.014, 162., 
  0.009, 0.09, 11.1, "people tested", "", "", "", "", "", "", "", "", "", 
  96.3, 1.7915567*^7, 157.834, 22.9, 4.694, 3.016, 7423.808, 8.7, 155.898, 
  10.18, "", "", 76.665, 0.6, 74.3, 0.663}, {"GTM", "North America", 
  "Guatemala", "2020-04-20", 289., 32., 19., 7., 0., 0.286, 16.131, 1.786, 
  1.061, 0.391, 0., 0.016, 1.31, "", "", "", "", "", "", "", "", 102., 3128., 
  0.175, 0.006, 165., 0.009, 0.115, 8.7, "people tested", "", "", "", "", "", 
  "", "", "", "", 96.3, 1.7915567*^7, 157.834, 22.9, 4.694, 3.016, 7423.808, 
  8.7, 155.898, 10.18, "", "", 76.665, 0.6, 74.3, 0.663}, 
 {"GTM", "North America", "Guatemala", "2020-04-21", 294., 5., 18.143, 7., 
  0., 0.286, 16.41, 0.279, 1.013, 0.391, 0., 0.016, 1.32, "", "", "", "", "", 
  "", "", "", 424., 3552., 0.198, 0.024, 219., 0.012, 0.083, 12.1, 
  "people tested", "", "", "", "", "", "", "", "", "", 96.3, 1.7915567*^7, 
  157.834, 22.9, 4.694, 3.016, 7423.808, 8.7, 155.898, 10.18, "", "", 76.665, 
  0.6, 74.3, 0.663}, {"GTM", "North America", "Guatemala", "2020-04-22", 
  316., 22., 19.429, 8., 1., 0.429, 17.638, 1.228, 1.084, 0.447, 0.056, 
  0.024, 1.34, "", "", "", "", "", "", "", "", 138., 3690., 0.206, 0.008, 
  199., 0.011, 0.098, 10.2, "people tested", "", "", "", "", "", "", "", "", 
  "", 96.3, 1.7915567*^7, 157.834, 22.9, 4.694, 3.016, 7423.808, 8.7, 
  155.898, 10.18, "", "", 76.665, 0.6, 74.3, 0.663}, 
 {"GTM", "North America", "Guatemala", "2020-04-23", 384., 68., 26.857, 11., 
  3., 0.857, 21.434, 3.796, 1.499, 0.614, 0.167, 0.048, 1.36, "", "", "", "", 
  "", "", "", "", 345., 4035., 0.225, 0.019, 210., 0.012, 0.128, 7.8, 
  "people tested", "", "", "", "", "", "", "", "", "", 96.3, 1.7915567*^7, 
  157.834, 22.9, 4.694, 3.016, 7423.808, 8.7, 155.898, 10.18, "", "", 76.665, 
  0.6, 74.3, 0.663}, {"GTM", "North America", "Guatemala", "2020-04-24", 
  430., 46., 30.857, 11., 0., 0.571, 24.001, 2.568, 1.722, 0.614, 0., 0.032, 
  1.35, "", "", "", "", "", "", "", "", 80., 4115., 0.23, 0.004, 210., 0.012, 
  0.147, 6.8, "people tested", "", "", "", "", "", "", "", "", "", 96.3, 
  1.7915567*^7, 157.834, 22.9, 4.694, 3.016, 7423.808, 8.7, 155.898, 10.18, 
  "", "", 76.665, 0.6, 74.3, 0.663}, {"GTM", "North America", "Guatemala", 
  "2020-04-25", 473., 43., 34., 13., 2., 0.857, 26.402, 2.4, 1.898, 0.726, 
  0.112, 0.048, 1.34, "", "", "", "", "", "", "", "", 420., 4535., 0.253, 
  0.023, 251., 0.014, 0.135, 7.4, "people tested", "", "", "", "", "", "", 
  "", "", "", 96.3, 1.7915567*^7, 157.834, 22.9, 4.694, 3.016, 7423.808, 8.7, 
  155.898, 10.18, "", "", 76.665, 0.6, 74.3, 0.663}, 
 {"GTM", "North America", "Guatemala", "2020-04-26", 500., 27., 34.714, 15., 
  2., 1.143, 27.909, 1.507, 1.938, 0.837, 0.112, 0.064, 1.33, "", "", "", "", 
  "", "", "", "", 148., 4683., 0.261, 0.008, 237., 0.013, 0.146, 6.8, 
  "people tested", "", "", "", "", "", "", "", "", "", 96.3, 1.7915567*^7, 
  157.834, 22.9, 4.694, 3.016, 7423.808, 8.7, 155.898, 10.18, "", "", 76.665, 
  0.6, 74.3, 0.663}, {"GTM", "North America", "Guatemala", "2020-04-27", 
  530., 30., 34.429, 15., 0., 1.143, 29.583, 1.675, 1.922, 0.837, 0., 0.064, 
  1.32, "", "", "", "", "", "", "", "", 216., 4899., 0.273, 0.012, 253., 
  0.014, 0.136, 7.3, "people tested", "", "", "", "", "", "", "", "", "", 
  96.3, 1.7915567*^7, 157.834, 22.9, 4.694, 3.016, 7423.808, 8.7, 155.898, 
  10.18, "", "", 76.665, 0.6, 74.3, 0.663}, {"GTM", "North America", 
  "Guatemala", "2020-04-28", 530., 0., 33.714, 15., 0., 1.143, 29.583, 0., 
  1.882, 0.837, 0., 0.064, 1.31, "", "", "", "", "", "", "", "", 266., 5165., 
  0.288, 0.015, 230., 0.013, 0.147, 6.8, "people tested", "", "", "", "", "", 
  "", "", "", "", 96.3, 1.7915567*^7, 157.834, 22.9, 4.694, 3.016, 7423.808, 
  8.7, 155.898, 10.18, "", "", 76.665, 0.6, 74.3, 0.663}, 
 {"GTM", "North America", "Guatemala", "2020-04-29", 557., 27., 34.429, 16., 
  1., 1.143, 31.09, 1.507, 1.922, 0.893, 0.056, 0.064, 1.31, "", "", "", "", 
  "", "", "", "", 256., 5421., 0.303, 0.014, 247., 0.014, 0.139, 7.2, 
  "people tested", "", "", "", "", "", "", "", "", "", 96.3, 1.7915567*^7, 
  157.834, 22.9, 4.694, 3.016, 7423.808, 8.7, 155.898, 10.18, "", "", 76.665, 
  0.6, 74.3, 0.663}, {"GTM", "North America", "Guatemala", "2020-04-30", 
  599., 42., 30.714, 16., 0., 0.714, 33.435, 2.344, 1.714, 0.893, 0., 0.04, 
  1.32, "", "", "", "", "", "", "", "", 200., 5621., 0.314, 0.011, 227., 
  0.013, 0.135, 7.4, "people tested", "", "", "", "", "", "", "", "", "", 
  96.3, 1.7915567*^7, 157.834, 22.9, 4.694, 3.016, 7423.808, 8.7, 155.898, 
  10.18, "", "", 76.665, 0.6, 74.3, 0.663}, {"GTM", "North America", 
  "Guatemala", "2020-05-01", 644., 45., 30.571, 16., 0., 0.714, 35.946, 
  2.512, 1.706, 0.893, 0., 0.04, 1.33, "", "", "", "", "", "", "", "", 394., 
  6015., 0.336, 0.022, 271., 0.015, 0.113, 8.9, "people tested", "", "", "", 
  "", "", "", "", "", "", 96.3, 1.7915567*^7, 157.834, 22.9, 4.694, 3.016, 
  7423.808, 8.7, 155.898, 10.18, "", "", 76.665, 0.6, 74.3, 0.663}, 
 {"GTM", "North America", "Guatemala", "2020-05-02", 688., 44., 30.714, 17., 
  1., 0.571, 38.402, 2.456, 1.714, 0.949, 0.056, 0.032, 1.34, "", "", "", "", 
  "", "", "", "", 91., 6106., 0.341, 0.005, 224., 0.013, 0.137, 7.3, 
  "people tested", "", "", "", "", "", "", "", "", "", 96.3, 1.7915567*^7, 
  157.834, 22.9, 4.694, 3.016, 7423.808, 8.7, 155.898, 10.18, "", "", 76.665, 
  0.6, 74.3, 0.663}, {"GTM", "North America", "Guatemala", "2020-05-03", 
  703., 15., 29., 17., 0., 0.286, 39.24, 0.837, 1.619, 0.949, 0., 0.016, 
  1.35, "", "", "", "", "", "", "", "", 96., 6202., 0.346, 0.005, 217., 
  0.012, 0.134, 7.5, "people tested", "", "", "", "", "", "", "", "", "", 
  96.3, 1.7915567*^7, 157.834, 22.9, 4.694, 3.016, 7423.808, 8.7, 155.898, 
  10.18, "", "", 76.665, 0.6, 74.3, 0.663}, {"GTM", "North America", 
  "Guatemala", "2020-05-04", 730., 27., 28.571, 19., 2., 0.571, 40.747, 
  1.507, 1.595, 1.061, 0.112, 0.032, 1.36, "", "", "", "", "", "", "", "", 
  220., 6422., 0.358, 0.012, 218., 0.012, 0.131, 7.6, "people tested", "", 
  "", "", "", "", "", "", "", "", 96.3, 1.7915567*^7, 157.834, 22.9, 4.694, 
  3.016, 7423.808, 8.7, 155.898, 10.18, "", "", 76.665, 0.6, 74.3, 0.663}, 
 {"GTM", "North America", "Guatemala", "2020-05-05", 763., 33., 33.286, 19., 
  0., 0.571, 42.589, 1.842, 1.858, 1.061, 0., 0.032, 1.38, "", "", "", "", 
  "", "", "", "", 270., 6692., 0.374, 0.015, 218., 0.012, 0.153, 6.5, 
  "people tested", "", "", "", "", "", "", "", "", "", 96.3, 1.7915567*^7, 
  157.834, 22.9, 4.694, 3.016, 7423.808, 8.7, 155.898, 10.18, "", "", 76.665, 
  0.6, 74.3, 0.663}, {"GTM", "North America", "Guatemala", "2020-05-06", 
  798., 35., 34.429, 21., 2., 0.714, 44.542, 1.954, 1.922, 1.172, 0.112, 
  0.04, 1.4, "", "", "", "", "", "", "", "", 300., 6992., 0.39, 0.017, 224., 
  0.013, 0.154, 6.5, "people tested", "", "", "", "", "", "", "", "", "", 
  96.3, 1.7915567*^7, 157.834, 22.9, 4.694, 3.016, 7423.808, 8.7, 155.898, 
  10.18, "", "", 76.665, 0.6, 74.3, 0.663}, {"GTM", "North America", 
  "Guatemala", "2020-05-07", 832., 34., 33.286, 23., 2., 1., 46.44, 1.898, 
  1.858, 1.284, 0.112, 0.056, 1.43, "", "", "", "", "", "", "", "", 470., 
  7462., 0.417, 0.026, 263., 0.015, 0.127, 7.9, "people tested", "", "", "", 
  "", "", "", "", "", "", 96.3, 1.7915567*^7, 157.834, 22.9, 4.694, 3.016, 
  7423.808, 8.7, 155.898, 10.18, "", "", 76.665, 0.6, 74.3, 0.663}, 
 {"GTM", "North America", "Guatemala", "2020-05-08", 900., 68., 36.571, 24., 
  1., 1.143, 50.236, 3.796, 2.041, 1.34, 0.056, 0.064, 1.46, "", "", "", "", 
  "", "", "", "", 411., 7873., 0.439, 0.023, 265., 0.015, 0.138, 7.2, 
  "people tested", "", "", "", "", "", "", "", "", "", 96.3, 1.7915567*^7, 
  157.834, 22.9, 4.694, 3.016, 7423.808, 8.7, 155.898, 10.18, "", "", 76.665, 
  0.6, 74.3, 0.663}, {"GTM", "North America", "Guatemala", "2020-05-09", 
  967., 67., 39.857, 24., 0., 1., 53.975, 3.74, 2.225, 1.34, 0., 0.056, 1.49, 
  "", "", "", "", "", "", "", "", 668., 8541., 0.477, 0.037, 348., 0.019, 
  0.115, 8.7, "people tested", "", "", "", "", "", "", "", "", "", 96.3, 
  1.7915567*^7, 157.834, 22.9, 4.694, 3.016, 7423.808, 8.7, 155.898, 10.18, 
  "", "", 76.665, 0.6, 74.3, 0.663}, {"GTM", "North America", "Guatemala", 
  "2020-05-10", 1052., 85., 49.857, 26., 2., 1.286, 58.72, 4.744, 2.783, 
  1.451, 0.112, 0.072, 1.51, "", "", "", "", "", "", "", "", 253., 8794., 
  0.491, 0.014, 370., 0.021, 0.135, 7.4, "people tested", "", "", "", "", "", 
  "", "", "", "", 96.3, 1.7915567*^7, 157.834, 22.9, 4.694, 3.016, 7423.808, 
  8.7, 155.898, 10.18, "", "", 76.665, 0.6, 74.3, 0.663}, 
 {"GTM", "North America", "Guatemala", "2020-05-11", 1114., 62., 54.857, 26., 
  0., 1., 62.181, 3.461, 3.062, 1.451, 0., 0.056, 1.52, "", "", "", "", "", 
  "", "", "", 215., 9009., 0.503, 0.012, 370., 0.021, 0.148, 6.7, 
  "people tested", "", "", "", "", "", "", "", "", "", 96.3, 1.7915567*^7, 
  157.834, 22.9, 4.694, 3.016, 7423.808, 8.7, 155.898, 10.18, "", "", 76.665, 
  0.6, 74.3, 0.663}, {"GTM", "North America", "Guatemala", "2020-05-12", 
  1199., 85., 62.286, 27., 1., 1.143, 66.925, 4.744, 3.477, 1.507, 0.056, 
  0.064, 1.54, "", "", "", "", "", "", "", "", 401., 9410., 0.525, 0.022, 
  388., 0.022, 0.161, 6.2, "people tested", "", "", "", "", "", "", "", "", 
  "", 96.3, 1.7915567*^7, 157.834, 22.9, 4.694, 3.016, 7423.808, 8.7, 
  155.898, 10.18, "", "", 76.665, 0.6, 74.3, 0.663}, 
 {"GTM", "North America", "Guatemala", "2020-05-13", 1342., 143., 77.714, 
  29., 2., 1.143, 74.907, 7.982, 4.338, 1.619, 0.112, 0.064, 1.55, "", "", 
  "", "", "", "", "", "", 642., 10052., 0.561, 0.036, 437., 0.024, 0.178, 
  5.6, "people tested", "", "", "", "", "", "", "", "", "", 96.3, 
  1.7915567*^7, 157.834, 22.9, 4.694, 3.016, 7423.808, 8.7, 155.898, 10.18, 
  "", "", 76.665, 0.6, 74.3, 0.663}, {"GTM", "North America", "Guatemala", 
  "2020-05-14", 1518., 176., 98., 29., 0., 0.857, 84.731, 9.824, 5.47, 1.619, 
  0., 0.048, 1.54, "", "", "", "", "", "", "", "", 607., 10659., 0.595, 
  0.034, 457., 0.026, 0.214, 4.7, "people tested", "", "", "", "", "", "", 
  "", "", "", 96.3, 1.7915567*^7, 157.834, 22.9, 4.694, 3.016, 7423.808, 8.7, 
  155.898, 10.18, "", "", 76.665, 0.6, 74.3, 0.663}, 
 {"GTM", "North America", "Guatemala", "2020-05-15", 1643., 125., 106.143, 
  30., 1., 0.857, 91.708, 6.977, 5.925, 1.675, 0.056, 0.048, 1.53, "", "", 
  "", "", "", "", "", "", 778., 11437., 0.638, 0.043, 509., 0.028, 0.209, 
  4.8, "people tested", "", "", "", "", "", "", "", "", "", 96.3, 
  1.7915567*^7, 157.834, 22.9, 4.694, 3.016, 7423.808, 8.7, 155.898, 10.18, 
  "", "", 76.665, 0.6, 74.3, 0.663}, {"GTM", "North America", "Guatemala", 
  "2020-05-16", 1763., 120., 113.714, 33., 3., 1.286, 98.406, 6.698, 6.347, 
  1.842, 0.167, 0.072, 1.52, "", "", "", "", "", "", "", "", 607., 12044., 
  0.672, 0.034, 500., 0.028, 0.227, 4.4, "people tested", "", "", "", "", "", 
  "", "", "", "", 96.3, 1.7915567*^7, 157.834, 22.9, 4.694, 3.016, 7423.808, 
  8.7, 155.898, 10.18, "", "", 76.665, 0.6, 74.3, 0.663}, 
 {"GTM", "North America", "Guatemala", "2020-05-17", 1763., 0., 101.571, 33., 
  0., 1., 98.406, 0., 5.669, 1.842, 0., 0.056, 1.51, "", "", "", "", "", "", 
  "", "", 340., 12384., 0.691, 0.019, 513., 0.029, 0.198, 5.1, 
  "people tested", "", "", "", "", "", "", "", "", "", 96.3, 1.7915567*^7, 
  157.834, 22.9, 4.694, 3.016, 7423.808, 8.7, 155.898, 10.18, "", "", 76.665, 
  0.6, 74.3, 0.663}, {"GTM", "North America", "Guatemala", "2020-05-18", 
  1912., 149., 114., 35., 2., 1.286, 106.723, 8.317, 6.363, 1.954, 0.112, 
  0.072, 1.52, "", "", "", "", "", "", "", "", 851., 13235., 0.739, 0.048, 
  604., 0.034, 0.189, 5.3, "people tested", "", "", "", "", "", "", "", "", 
  "", 96.3, 1.7915567*^7, 157.834, 22.9, 4.694, 3.016, 7423.808, 8.7, 
  155.898, 10.18, "", "", 76.665, 0.6, 74.3, 0.663}, 
 {"GTM", "North America", "Guatemala", "2020-05-19", 2133., 221., 133.429, 
  43., 8., 2.286, 119.058, 12.336, 7.448, 2.4, 0.447, 0.128, 1.52, "", "", 
  "", "", "", "", "", "", 700., 13935., 0.778, 0.039, 646., 0.036, 0.207, 
  4.8, "people tested", "", "", "", "", "", "", "", "", "", 96.3, 
  1.7915567*^7, 157.834, 22.9, 4.694, 3.016, 7423.808, 8.7, 155.898, 10.18, 
  "", "", 76.665, 0.6, 74.3, 0.663}, {"GTM", "North America", "Guatemala", 
  "2020-05-20", 2265., 132., 131.857, 45., 2., 2.286, 126.426, 7.368, 7.36, 
  2.512, 0.112, 0.128, 1.52, "", "", "", "", "", "", "", "", 651., 14586., 
  0.814, 0.036, 648., 0.036, 0.203, 4.9, "people tested", "", "", "", "", "", 
  "", "", "", "", 96.3, 1.7915567*^7, 157.834, 22.9, 4.694, 3.016, 7423.808, 
  8.7, 155.898, 10.18, "", "", 76.665, 0.6, 74.3, 0.663}, 
 {"GTM", "North America", "Guatemala", "2020-05-21", 2512., 247., 142., 48., 
  3., 2.714, 140.213, 13.787, 7.926, 2.679, 0.167, 0.152, 1.51, "", "", "", 
  "", "", "", "", "", 1153., 15739., 0.879, 0.064, 726., 0.041, 0.196, 5.1, 
  "people tested", "", "", "", "", "", "", "", "", "", 96.3, 1.7915567*^7, 
  157.834, 22.9, 4.694, 3.016, 7423.808, 8.7, 155.898, 10.18, "", "", 76.665, 
  0.6, 74.3, 0.663}, {"GTM", "North America", "Guatemala", "2020-05-22", 
  2743., 231., 157.143, 51., 3., 3., 153.107, 12.894, 8.771, 2.847, 0.167, 
  0.167, 1.5, "", "", "", "", "", "", "", "", 1034., 16773., 0.936, 0.058, 
  762., 0.043, 0.206, 4.8, "people tested", "", "", "", "", "", "", "", "", 
  "", 96.3, 1.7915567*^7, 157.834, 22.9, 4.694, 3.016, 7423.808, 8.7, 
  155.898, 10.18, "", "", 76.665, 0.6, 74.3, 0.663}, 
 {"GTM", "North America", "Guatemala", "2020-05-23", 3054., 311., 184.429, 
  55., 4., 3.143, 170.466, 17.359, 10.294, 3.07, 0.223, 0.175, 1.49, "", "", 
  "", "", "", "", "", "", 972., 17745., 0.99, 0.054, 814., 0.045, 0.227, 4.4, 
  "people tested", "", "", "", "", "", "", "", "", "", 96.3, 1.7915567*^7, 
  157.834, 22.9, 4.694, 3.016, 7423.808, 8.7, 155.898, 10.18, "", "", 76.665, 
  0.6, 74.3, 0.663}, {"GTM", "North America", "Guatemala", "2020-05-24", 
  3424., 370., 237.286, 58., 3., 3.571, 191.119, 20.652, 13.245, 3.237, 
  0.167, 0.199, 1.47, "", "", "", "", "", "", "", "", 611., 18356., 1.025, 
  0.034, 853., 0.048, 0.278, 3.6, "people tested", "", "", "", "", "", "", 
  "", "", "", 96.3, 1.7915567*^7, 157.834, 22.9, 4.694, 3.016, 7423.808, 8.7, 
  155.898, 10.18, "", "", 76.665, 0.6, 74.3, 0.663}, 
 {"GTM", "North America", "Guatemala", "2020-05-25", 3760., 336., 264., 59., 
  1., 3.429, 209.873, 18.755, 14.736, 3.293, 0.056, 0.191, 1.44, "", "", "", 
  "", "", "", "", "", 713., 19069., 1.064, 0.04, 833., 0.046, 0.317, 3.2, 
  "people tested", "", "", "", "", "", "", "", "", "", 96.3, 1.7915567*^7, 
  157.834, 22.9, 4.694, 3.016, 7423.808, 8.7, 155.898, 10.18, "", "", 76.665, 
  0.6, 74.3, 0.663}, {"GTM", "North America", "Guatemala", "2020-05-26", 
  3954., 194., 260.143, 63., 4., 2.857, 220.702, 10.829, 14.52, 3.516, 0.223, 
  0.159, 1.4, "", "", "", "", "", "", "", "", 1058., 20127., 1.123, 0.059, 
  885., 0.049, 0.294, 3.4, "people tested", "", "", "", "", "", "", "", "", 
  "", 96.3, 1.7915567*^7, 157.834, 22.9, 4.694, 3.016, 7423.808, 8.7, 
  155.898, 10.18, "", "", 76.665, 0.6, 74.3, 0.663}, 
 {"GTM", "North America", "Guatemala", "2020-05-27", 4145., 191., 268.571, 
  68., 5., 3.286, 231.363, 10.661, 14.991, 3.796, 0.279, 0.183, 1.37, "", "", 
  "", "", "", "", "", "", 1085., 21212., 1.184, 0.061, 947., 0.053, 0.284, 
  3.5, "people tested", "", "", "", "", "", "", "", "", "", 96.3, 
  1.7915567*^7, 157.834, 22.9, 4.694, 3.016, 7423.808, 8.7, 155.898, 10.18, 
  "", "", 76.665, 0.6, 74.3, 0.663}, {"GTM", "North America", "Guatemala", 
  "2020-05-28", 4348., 203., 262.286, 80., 12., 4.571, 242.694, 11.331, 
  14.64, 4.465, 0.67, 0.255, 1.35, "", "", "", "", "", "", "", "", 813., 
  22025., 1.229, 0.045, 898., 0.05, 0.292, 3.4, "people tested", "", "", "", 
  "", "", "", "", "", "", 96.3, 1.7915567*^7, 157.834, 22.9, 4.694, 3.016, 
  7423.808, 8.7, 155.898, 10.18, "", "", 76.665, 0.6, 74.3, 0.663}, 
 {"GTM", "North America", "Guatemala", "2020-05-29", 4607., 259., 266.286, 
  90., 10., 5.571, 257.151, 14.457, 14.863, 5.024, 0.558, 0.311, 1.33, "", 
  "", "", "", "", "", "", "", 732., 22757., 1.27, 0.041, 855., 0.048, 0.311, 
  3.2, "people tested", "", "", "", "", "", "", "", "", "", 96.3, 
  1.7915567*^7, 157.834, 22.9, 4.694, 3.016, 7423.808, 8.7, 155.898, 10.18, 
  "", "", 76.665, 0.6, 74.3, 0.663}, {"GTM", "North America", "Guatemala", 
  "2020-05-30", 4739., 132., 240.714, 102., 12., 6.714, 264.519, 7.368, 
  13.436, 5.693, 0.67, 0.375, 1.32, "", "", "", "", "", "", "", "", 600., 
  23357., 1.304, 0.033, 802., 0.045, 0.3, 3.3, "people tested", "", "", "", 
  "", "", "", "", "", "", 96.3, 1.7915567*^7, 157.834, 22.9, 4.694, 3.016, 
  7423.808, 8.7, 155.898, 10.18, "", "", 76.665, 0.6, 74.3, 0.663}, 
 {"GTM", "North America", "Guatemala", "2020-05-31", 5087., 348., 237.571, 
  108., 6., 7.143, 283.943, 19.424, 13.261, 6.028, 0.335, 0.399, 1.32, "", 
  "", "", "", "", "", "", "", 483., 23840., 1.331, 0.027, 783., 0.044, 0.303, 
  3.3, "people tested", "", "", "", "", "", "", "", "", "", 96.3, 
  1.7915567*^7, 157.834, 22.9, 4.694, 3.016, 7423.808, 8.7, 155.898, 10.18, 
  "", "", 76.665, 0.6, 74.3, 0.663}, {"GTM", "North America", "Guatemala", 
  "2020-06-01", 5336., 249., 225.143, 116., 8., 8.143, 297.842, 13.899, 
  12.567, 6.475, 0.447, 0.455, 1.31, "", "", "", "", "", "", "", "", 769., 
  24609., 1.374, 0.043, 791., 0.044, 0.285, 3.5, "people tested", "", "", "", 
  "", "", "", "", "", "", 96.3, 1.7915567*^7, 157.834, 22.9, 4.694, 3.016, 
  7423.808, 8.7, 155.898, 10.18, "", "", 76.665, 0.6, 74.3, 0.663}, 
 {"GTM", "North America", "Guatemala", "2020-06-02", 5586., 250., 233.143, 
  123., 7., 8.571, 311.796, 13.954, 13.013, 6.866, 0.391, 0.478, 1.3, "", "", 
  "", "", "", "", "", "", 566., 25175., 1.405, 0.032, 721., 0.04, 0.323, 3.1, 
  "people tested", "", "", "", "", "", "", "", "", "", 96.3, 1.7915567*^7, 
  157.834, 22.9, 4.694, 3.016, 7423.808, 8.7, 155.898, 10.18, "", "", 76.665, 
  0.6, 74.3, 0.663}, {"GTM", "North America", "Guatemala", "2020-06-03", 
  5760., 174., 230.714, 143., 20., 10.714, 321.508, 9.712, 12.878, 7.982, 
  1.116, 0.598, 1.3, "", "", "", "", "", "", "", "", 688., 25863., 1.444, 
  0.038, 664., 0.037, 0.347, 2.9, "people tested", "", "", "", "", "", "", 
  "", "", "", 96.3, 1.7915567*^7, 157.834, 22.9, 4.694, 3.016, 7423.808, 8.7, 
  155.898, 10.18, "", "", 76.665, 0.6, 74.3, 0.663}, 
 {"GTM", "North America", "Guatemala", "2020-06-04", 6154., 394., 258., 158., 
  15., 11.143, 343.5, 21.992, 14.401, 8.819, 0.837, 0.622, 1.29, "", "", "", 
  "", "", "", "", "", 908., 26771., 1.494, 0.051, 678., 0.038, 0.381, 2.6, 
  "people tested", "", "", "", "", "", "", "", "", "", 96.3, 1.7915567*^7, 
  157.834, 22.9, 4.694, 3.016, 7423.808, 8.7, 155.898, 10.18, "", "", 76.665, 
  0.6, 74.3, 0.663}, {"GTM", "North America", "Guatemala", "2020-06-05", 
  6485., 331., 268.286, 216., 58., 18., 361.976, 18.476, 14.975, 12.057, 
  3.237, 1.005, 1.29, "", "", "", "", "", "", "", "", 992., 27763., 1.55, 
  0.055, 715., 0.04, 0.375, 2.7, "people tested", "", "", "", "", "", "", "", 
  "", "", 96.3, 1.7915567*^7, 157.834, 22.9, 4.694, 3.016, 7423.808, 8.7, 
  155.898, 10.18, "", "", 76.665, 0.6, 74.3, 0.663}, 
 {"GTM", "North America", "Guatemala", "2020-06-06", 6792., 307., 293.286, 
  230., 14., 18.286, 379.112, 17.136, 16.37, 12.838, 0.781, 1.021, 1.29, "", 
  "", "", "", "", "", "", "", 618., 28381., 1.584, 0.034, 718., 0.04, 0.408, 
  2.4, "people tested", "", "", "", "", "", "", "", "", "", 96.3, 
  1.7915567*^7, 157.834, 22.9, 4.694, 3.016, 7423.808, 8.7, 155.898, 10.18, 
  "", "", 76.665, 0.6, 74.3, 0.663}, {"GTM", "North America", "Guatemala", 
  "2020-06-07", 7055., 263., 281.143, 252., 22., 20.571, 393.792, 14.68, 
  15.693, 14.066, 1.228, 1.148, 1.29, "", "", "", "", "", "", "", "", 747., 
  29128., 1.626, 0.042, 755., 0.042, 0.372, 2.7, "people tested", "", "", "", 
  "", "", "", "", "", "", 96.3, 1.7915567*^7, 157.834, 22.9, 4.694, 3.016, 
  7423.808, 8.7, 155.898, 10.18, "", "", 76.665, 0.6, 74.3, 0.663}, 
 {"GTM", "North America", "Guatemala", "2020-06-08", 7502., 447., 309.429, 
  267., 15., 21.571, 418.742, 24.95, 17.271, 14.903, 0.837, 1.204, 1.29, "", 
  "", "", "", "", "", "", "", 1174., 30302., 1.691, 0.066, 813., 0.045, 
  0.381, 2.6, "people tested", "", "", "", "", "", "", "", "", "", 96.3, 
  1.7915567*^7, 157.834, 22.9, 4.694, 3.016, 7423.808, 8.7, 155.898, 10.18, 
  "", "", 76.665, 0.6, 74.3, 0.663}, {"GTM", "North America", "Guatemala", 
  "2020-06-09", 7866., 364., 325.714, 289., 22., 23.714, 439.06, 20.318, 
  18.181, 16.131, 1.228, 1.324, 1.28, "", "", "", "", "", "", "", "", 779., 
  31081., 1.735, 0.043, 844., 0.047, 0.386, 2.6, "people tested", "", "", "", 
  "", "", "", "", "", "", 96.3, 1.7915567*^7, 157.834, 22.9, 4.694, 3.016, 
  7423.808, 8.7, 155.898, 10.18, "", "", 76.665, 0.6, 74.3, 0.663}, 
 {"GTM", "North America", "Guatemala", "2020-06-10", 8221., 355., 351.571, 
  316., 27., 24.714, 458.875, 19.815, 19.624, 17.638, 1.507, 1.379, 1.27, "", 
  "", "", "", "", "", "", "", 896., 31977., 1.785, 0.05, 873., 0.049, 0.403, 
  2.5, "people tested", "", "", "", "", "", "", "", "", "", 96.3, 
  1.7915567*^7, 157.834, 22.9, 4.694, 3.016, 7423.808, 8.7, 155.898, 10.18, 
  "", "", 76.665, 0.6, 74.3, 0.663}, {"GTM", "North America", "Guatemala", 
  "2020-06-11", 8561., 340., 343.857, 334., 18., 25.143, 477.853, 18.978, 
  19.193, 18.643, 1.005, 1.403, 1.27, "", "", "", "", "", "", "", "", 508., 
  32485., 1.813, 0.028, 816., 0.046, 0.421, 2.4, "people tested", "", "", "", 
  "", "", "", "", "", "", 96.3, 1.7915567*^7, 157.834, 22.9, 4.694, 3.016, 
  7423.808, 8.7, 155.898, 10.18, "", "", 76.665, 0.6, 74.3, 0.663}, 
 {"GTM", "North America", "Guatemala", "2020-06-12", 8982., 421., 356.714, 
  351., 17., 19.286, 501.352, 23.499, 19.911, 19.592, 0.949, 1.076, 1.27, "", 
  "", "", "", "", "", "", "", 937., 33422., 1.866, 0.052, 808., 0.045, 0.441, 
  2.3, "people tested", "", "", "", "", "", "", "", "", "", 96.3, 
  1.7915567*^7, 157.834, 22.9, 4.694, 3.016, 7423.808, 8.7, 155.898, 10.18, 
  "", "", 76.665, 0.6, 74.3, 0.663}, {"GTM", "North America", "Guatemala", 
  "2020-06-13", 9491., 509., 385.571, 367., 16., 19.571, 529.763, 28.411, 
  21.522, 20.485, 0.893, 1.092, 1.27, "", "", "", "", "", "", "", "", 421., 
  33843., 1.889, 0.023, 780., 0.044, 0.494, 2., "people tested", "", "", "", 
  "", "", "", "", "", "", 96.3, 1.7915567*^7, 157.834, 22.9, 4.694, 3.016, 
  7423.808, 8.7, 155.898, 10.18, "", "", 76.665, 0.6, 74.3, 0.663}, 
 {"GTM", "North America", "Guatemala", "2020-06-14", 9845., 354., 398.571, 
  384., 17., 18.857, 549.522, 19.759, 22.247, 21.434, 0.949, 1.053, 1.26, "", 
  "", "", "", "", "", "", "", 722., 34565., 1.929, 0.04, 777., 0.043, 0.513, 
  1.9, "people tested", "", "", "", "", "", "", "", "", "", 96.3, 
  1.7915567*^7, 157.834, 22.9, 4.694, 3.016, 7423.808, 8.7, 155.898, 10.18, 
  "", "", 76.665, 0.6, 74.3, 0.663}, {"GTM", "North America", "Guatemala", 
  "2020-06-15", 10272., 427., 395.714, 399., 15., 18.857, 573.356, 23.834, 
  22.088, 22.271, 0.837, 1.053, 1.26, "", "", "", "", "", "", "", "", 1662., 
  36227., 2.022, 0.093, 846., 0.047, 0.468, 2.1, "people tested", "", "", "", 
  "", "", "", "", "", "", 96.3, 1.7915567*^7, 157.834, 22.9, 4.694, 3.016, 
  7423.808, 8.7, 155.898, 10.18, "", "", 76.665, 0.6, 74.3, 0.663}, 
 {"GTM", "North America", "Guatemala", "2020-06-16", 10706., 434., 405.714, 
  418., 19., 18.429, 597.581, 24.225, 22.646, 23.332, 1.061, 1.029, 1.26, "", 
  "", "", "", "", "", "", "", 1462., 37689., 2.104, 0.082, 944., 0.053, 0.43, 
  2.3, "people tested", "", "", "", "", "", "", "", "", "", 96.3, 
  1.7915567*^7, 157.834, 22.9, 4.694, 3.016, 7423.808, 8.7, 155.898, 10.18, 
  "", "", 76.665, 0.6, 74.3, 0.663}, {"GTM", "North America", "Guatemala", 
  "2020-06-17", 11251., 545., 432.857, 432., 14., 16.571, 628.001, 30.42, 
  24.161, 24.113, 0.781, 0.925, 1.26, "", "", "", "", "", "", "", "", 1571., 
  39260., 2.191, 0.088, 1040., 0.058, 0.416, 2.4, "people tested", "", "", 
  "", "", "", "", "", "", "", 96.3, 1.7915567*^7, 157.834, 22.9, 4.694, 
  3.016, 7423.808, 8.7, 155.898, 10.18, "", "", 76.665, 0.6, 74.3, 0.663}, 
 {"GTM", "North America", "Guatemala", "2020-06-18", 11868., 617., 472.429, 
  449., 17., 16.429, 662.441, 34.439, 26.37, 25.062, 0.949, 0.917, 1.25, "", 
  "", "", "", "", "", "", "", 1912., 41172., 2.298, 0.107, 1241., 0.069, 
  0.381, 2.6, "people tested", "", "", "", "", "", "", "", "", "", 96.3, 
  1.7915567*^7, 157.834, 22.9, 4.694, 3.016, 7423.808, 8.7, 155.898, 10.18, 
  "", "", 76.665, 0.6, 74.3, 0.663}, {"GTM", "North America", "Guatemala", 
  "2020-06-19", 12509., 641., 503.857, 483., 34., 18.857, 698.22, 35.779, 
  28.124, 26.96, 1.898, 1.053, 1.24, "", "", "", "", "", "", "", "", 1391., 
  42563., 2.376, 0.078, 1306., 0.073, 0.386, 2.6, "people tested", "", "", 
  "", "", "", "", "", "", "", 96.3, 1.7915567*^7, 157.834, 22.9, 4.694, 
  3.016, 7423.808, 8.7, 155.898, 10.18, "", "", 76.665, 0.6, 74.3, 0.663}, 
 {"GTM", "North America", "Guatemala", "2020-06-20", 12755., 246., 466.286, 
  514., 31., 21., 711.951, 13.731, 26.027, 28.69, 1.73, 1.172, 1.23, "", "", 
  "", "", "", "", "", "", 637., 43200., 2.411, 0.036, 1337., 0.075, 0.349, 
  2.9, "people tested", "", "", "", "", "", "", "", "", "", 96.3, 
  1.7915567*^7, 157.834, 22.9, 4.694, 3.016, 7423.808, 8.7, 155.898, 10.18, 
  "", "", 76.665, 0.6, 74.3, 0.663}, {"GTM", "North America", "Guatemala", 
  "2020-06-21", 13145., 390., 471.429, 531., 17., 21., 733.719, 21.769, 
  26.314, 29.639, 0.949, 1.172, 1.23, "", "", "", "", "", "", "", "", 891., 
  44091., 2.461, 0.05, 1361., 0.076, 0.346, 2.9, "people tested", "", "", "", 
  "", "", "", "", "", "", 96.3, 1.7915567*^7, 157.834, 22.9, 4.694, 3.016, 
  7423.808, 8.7, 155.898, 10.18, "", "", 76.665, 0.6, 74.3, 0.663}, 
 {"GTM", "North America", "Guatemala", "2020-06-22", 13769., 624., 499.571, 
  547., 16., 21.143, 768.549, 34.83, 27.885, 30.532, 0.893, 1.18, 1.24, "", 
  "", "", "", "", "", "", "", 1686., 45777., 2.555, 0.094, 1364., 0.076, 
  0.366, 2.7, "people tested", "", "", "", "", "", "", "", "", "", 96.3, 
  1.7915567*^7, 157.834, 22.9, 4.694, 3.016, 7423.808, 8.7, 155.898, 10.18, 
  "", "", 76.665, 0.6, 74.3, 0.663}, {"GTM", "North America", "Guatemala", 
  "2020-06-23", 14540., 771., 547.714, 582., 35., 23.429, 811.585, 43.035, 
  30.572, 32.486, 1.954, 1.308, 1.23, "", "", "", "", "", "", "", "", 1818., 
  47595., 2.657, 0.101, 1415., 0.079, 0.387, 2.6, "people tested", "", "", 
  "", "", "", "", "", "", "", 96.3, 1.7915567*^7, 157.834, 22.9, 4.694, 
  3.016, 7423.808, 8.7, 155.898, 10.18, "", "", 76.665, 0.6, 74.3, 0.663}, 
 {"GTM", "North America", "Guatemala", "2020-06-24", 14819., 279., 509.714, 
  601., 19., 24.143, 827.158, 15.573, 28.451, 33.546, 1.061, 1.348, 1.22, "", 
  "", "", "", "", "", "", "", 1073., 48668., 2.717, 0.06, 1344., 0.075, 
  0.379, 2.6, "people tested", "", "", "", "", "", "", "", "", "", 96.3, 
  1.7915567*^7, 157.834, 22.9, 4.694, 3.016, 7423.808, 8.7, 155.898, 10.18, 
  "", "", 76.665, 0.6, 74.3, 0.663}, {"GTM", "North America", "Guatemala", 
  "2020-06-25", 15619., 800., 535.857, 623., 22., 24.857, 871.812, 44.654, 
  29.91, 34.774, 1.228, 1.387, 1.22, "", "", "", "", "", "", "", "", 2306., 
  50974., 2.845, 0.129, 1400., 0.078, 0.383, 2.6, "people tested", "", "", 
  "", "", "", "", "", "", "", 96.3, 1.7915567*^7, 157.834, 22.9, 4.694, 
  3.016, 7423.808, 8.7, 155.898, 10.18, "", "", 76.665, 0.6, 74.3, 0.663}, 
 {"GTM", "North America", "Guatemala", "2020-06-26", 15828., 209., 474.143, 
  672., 49., 27., 883.477, 11.666, 26.465, 37.509, 2.735, 1.507, 1.22, "", 
  "", "", "", "", "", "", "", 1965., 52939., 2.955, 0.11, 1482., 0.083, 0.32, 
  3.1, "people tested", "", "", "", "", "", "", "", "", "", 96.3, 
  1.7915567*^7, 157.834, 22.9, 4.694, 3.016, 7423.808, 8.7, 155.898, 10.18, 
  "", "", 76.665, 0.6, 74.3, 0.663}, {"GTM", "North America", "Guatemala", 
  "2020-06-27", 16397., 569., 520.286, 706., 34., 27.429, 915.238, 31.76, 
  29.041, 39.407, 1.898, 1.531, 1.23, "", "", "", "", "", "", "", "", 1420., 
  54359., 3.034, 0.079, 1594., 0.089, 0.326, 3.1, "people tested", "", "", 
  "", "", "", "", "", "", "", 96.3, 1.7915567*^7, 157.834, 22.9, 4.694, 
  3.016, 7423.808, 8.7, 155.898, 10.18, "", "", 76.665, 0.6, 74.3, 0.663}, 
 {"GTM", "North America", "Guatemala", "2020-06-28", 16930., 533., 540.714, 
  727., 21., 28., 944.988, 29.751, 30.181, 40.579, 1.172, 1.563, 1.24, "", 
  "", "", "", "", "", "", "", 808., 55167., 3.079, 0.045, 1582., 0.088, 
  0.342, 2.9, "people tested", "", "", "", "", "", "", "", "", "", 96.3, 
  1.7915567*^7, 157.834, 22.9, 4.694, 3.016, 7423.808, 8.7, 155.898, 10.18, 
  "", "", 76.665, 0.6, 74.3, 0.663}, {"GTM", "North America", "Guatemala", 
  "2020-06-29", 17409., 479., 520., 746., 19., 28.429, 971.725, 26.737, 
  29.025, 41.64, 1.061, 1.587, 1.24, "", "", "", "", "", "", "", "", 1673., 
  56840., 3.173, 0.093, 1580., 0.088, 0.329, 3., "people tested", "", "", "", 
  "", "", "", "", "", "", 96.3, 1.7915567*^7, 157.834, 22.9, 4.694, 3.016, 
  7423.808, 8.7, 155.898, 10.18, "", "", 76.665, 0.6, 74.3, 0.663}, 
 {"GTM", "North America", "Guatemala", "2020-06-30", 18096., 687., 508., 
  773., 27., 27.286, 1010.071, 38.347, 28.355, 43.147, 1.507, 1.523, 1.25, 
  "", "", "", "", "", "", "", "", 2812., 59652., 3.33, 0.157, 1722., 0.096, 
  0.295, 3.4, "people tested", "", "", "", "", "", "", "", "", "", 96.3, 
  1.7915567*^7, 157.834, 22.9, 4.694, 3.016, 7423.808, 8.7, 155.898, 10.18, 
  "", "", 76.665, 0.6, 74.3, 0.663}, {"GTM", "North America", "Guatemala", 
  "2020-07-01", 19011., 915., 598.857, 817., 44., 30.857, 1061.144, 51.073, 
  33.427, 45.603, 2.456, 1.722, 1.26, "", "", "", "", "", "", "", "", 2819., 
  62471., 3.487, 0.157, 1972., 0.11, 0.304, 3.3, "people tested", "", "", "", 
  "", "", "", "", "", "", 96.3, 1.7915567*^7, 157.834, 22.9, 4.694, 3.016, 
  7423.808, 8.7, 155.898, 10.18, "", "", 76.665, 0.6, 74.3, 0.663}, 
 {"GTM", "North America", "Guatemala", "2020-07-02", 20072., 1061., 636.143, 
  843., 26., 31.429, 1120.366, 59.222, 35.508, 47.054, 1.451, 1.754, 1.26, 
  "", "", "", "", "", "", "", "", 3323., 65794., 3.672, 0.185, 2117., 0.118, 
  0.3, 3.3, "people tested", "", "", "", "", "", "", "", "", "", 96.3, 
  1.7915567*^7, 157.834, 22.9, 4.694, 3.016, 7423.808, 8.7, 155.898, 10.18, 
  "", "", 76.665, 0.6, 74.3, 0.663}, {"GTM", "North America", "Guatemala", 
  "2020-07-03", 21293., 1221., 780.714, 880., 37., 29.714, 1188.519, 68.153, 
  43.577, 49.119, 2.065, 1.659, 1.26, "", "", "", "", "", "", "", "", 3671., 
  69465., 3.877, 0.205, 2361., 0.132, 0.331, 3., "people tested", "", "", "", 
  "", "", "", "", "", "", 96.3, 1.7915567*^7, 157.834, 22.9, 4.694, 3.016, 
  7423.808, 8.7, 155.898, 10.18, "", "", 76.665, 0.6, 74.3, 0.663}, 
 {"GTM", "North America", "Guatemala", "2020-07-04", 22501., 1208., 872., 
  920., 40., 30.571, 1255.947, 67.427, 48.673, 51.352, 2.233, 1.706, 1.25, 
  "", "", "", "", "", "", "", "", 2929., 72394., 4.041, 0.163, 2576., 0.144, 
  0.339, 3., "people tested", "", "", "", "", "", "", "", "", "", 96.3, 
  1.7915567*^7, 157.834, 22.9, 4.694, 3.016, 7423.808, 8.7, 155.898, 10.18, 
  "", "", 76.665, 0.6, 74.3, 0.663}, {"GTM", "North America", "Guatemala", 
  "2020-07-05", 23248., 747., 902.571, 947., 27., 31.429, 1297.642, 41.696, 
  50.379, 52.859, 1.507, 1.754, 1.23, "", "", "", "", "", "", "", "", 2272., 
  74666., 4.168, 0.127, 2786., 0.156, 0.324, 3.1, "people tested", "", "", 
  "", "", "", "", "", "", "", 96.3, 1.7915567*^7, 157.834, 22.9, 4.694, 
  3.016, 7423.808, 8.7, 155.898, 10.18, "", "", 76.665, 0.6, 74.3, 0.663}, 
 {"GTM", "North America", "Guatemala", "2020-07-06", 23972., 724., 937.571, 
  981., 34., 33.571, 1338.054, 40.412, 52.333, 54.757, 1.898, 1.874, 1.22, 
  "", "", "", "", "", "", "", "", 2960., 77626., 4.333, 0.165, 2969., 0.166, 
  0.316, 3.2, "people tested", "", "", "", "", "", "", "", "", "", 96.3, 
  1.7915567*^7, 157.834, 22.9, 4.694, 3.016, 7423.808, 8.7, 155.898, 10.18, 
  "", "", 76.665, 0.6, 74.3, 0.663}, {"GTM", "North America", "Guatemala", 
  "2020-07-07", 24787., 815., 955.857, 1004., 23., 33., 1383.545, 45.491, 
  53.353, 56.041, 1.284, 1.842, 1.21, "", "", "", "", "", "", "", "", 1766., 
  79392., 4.431, 0.099, 2820., 0.157, 0.339, 3., "people tested", "", "", "", 
  "", "", "", "", "", "", 96.3, 1.7915567*^7, 157.834, 22.9, 4.694, 3.016, 
  7423.808, 8.7, 155.898, 10.18, "", "", 76.665, 0.6, 74.3, 0.663}, 
 {"GTM", "North America", "Guatemala", "2020-07-08", 25411., 624., 914.286, 
  1053., 49., 33.714, 1418.375, 34.83, 51.033, 58.776, 2.735, 1.882, 1.2, "", 
  "", "", "", "", "", "", "", 3386., 82778., 4.62, 0.189, 2901., 0.162, 
  0.315, 3.2, "people tested", "", "", "", "", "", "", "", "", "", 96.3, 
  1.7915567*^7, 157.834, 22.9, 4.694, 3.016, 7423.808, 8.7, 155.898, 10.18, 
  "", "", 76.665, 0.6, 74.3, 0.663}, {"GTM", "North America", "Guatemala", 
  "2020-07-09", 26658., 1247., 940.857, 1092., 39., 35.571, 1487.98, 69.604, 
  52.516, 60.953, 2.177, 1.986, 1.19, "", "", "", "", "", "", "", "", 2969., 
  85747., 4.786, 0.166, 2850., 0.159, 0.33, 3., "people tested", "", "", "", 
  "", "", "", "", "", "", 96.3, 1.7915567*^7, 157.834, 22.9, 4.694, 3.016, 
  7423.808, 8.7, 155.898, 10.18, "", "", 76.665, 0.6, 74.3, 0.663}, 
 {"GTM", "North America", "Guatemala", "2020-07-10", 27619., 961., 903.714, 
  1139., 47., 37., 1541.62, 53.641, 50.443, 63.576, 2.623, 2.065, 1.19, "", 
  "", "", "", "", "", "", "", 2931., 88678., 4.95, 0.164, 2745., 0.153, 
  0.329, 3., "people tested", "", "", "", "", "", "", "", "", "", 96.3, 
  1.7915567*^7, 157.834, 22.9, 4.694, 3.016, 7423.808, 8.7, 155.898, 10.18, 
  "", "", 76.665, 0.6, 74.3, 0.663}, {"GTM", "North America", "Guatemala", 
  "2020-07-11", 28598., 979., 871., 1172., 33., 36., 1596.265, 54.645, 
  48.617, 65.418, 1.842, 2.009, 1.18, "", "", "", "", "", "", "", "", 1826., 
  90504., 5.052, 0.102, 2587., 0.144, 0.337, 3., "people tested", "", "", "", 
  "", "", "", "", "", "", 96.3, 1.7915567*^7, 157.834, 22.9, 4.694, 3.016, 
  7423.808, 8.7, 155.898, 10.18, "", "", 76.665, 0.6, 74.3, 0.663}, 
 {"GTM", "North America", "Guatemala", "2020-07-12", 29355., 757., 872.429, 
  1219., 47., 38.857, 1638.519, 42.254, 48.697, 68.041, 2.623, 2.169, 1.18, 
  "", "", "", "", "", "", "", "", 1175., 91679., 5.117, 0.066, 2430., 0.136, 
  0.359, 2.8, "people tested", "", "", "", "", "", "", "", "", "", 96.3, 
  1.7915567*^7, 157.834, 22.9, 4.694, 3.016, 7423.808, 8.7, 155.898, 10.18, 
  "", "", 76.665, 0.6, 74.3, 0.663}, {"GTM", "North America", "Guatemala", 
  "2020-07-13", 29742., 387., 824.286, 1244., 25., 37.571, 1660.12, 21.601, 
  46.009, 69.437, 1.395, 2.097, 1.18, "", "", "", "", "", "", "", "", 3248., 
  94927., 5.299, 0.181, 2472., 0.138, 0.333, 3., "people tested", "", "", "", 
  "", "", "", "", "", "", 96.3, 1.7915567*^7, 157.834, 22.9, 4.694, 3.016, 
  7423.808, 8.7, 155.898, 10.18, "", "", 76.665, 0.6, 74.3, 0.663}, 
 {"GTM", "North America", "Guatemala", "2020-07-14", 30872., 1130., 869.286, 
  1302., 58., 42.571, 1723.194, 63.074, 48.521, 72.674, 3.237, 2.376, 1.18, 
  "", "", "", "", "", "", "", "", 3227., 98154., 5.479, 0.18, 2680., 0.15, 
  0.324, 3.1, "people tested", "", "", "", "", "", "", "", "", "", 96.3, 
  1.7915567*^7, 157.834, 22.9, 4.694, 3.016, 7423.808, 8.7, 155.898, 10.18, 
  "", "", 76.665, 0.6, 74.3, 0.663}, {"GTM", "North America", "Guatemala", 
  "2020-07-15", 32074., 1202., 951.857, 1350., 48., 42.429, 1790.287, 67.092, 
  53.13, 75.353, 2.679, 2.368, 1.18, "", "", "", "", "", "", "", "", 3265., 
  101419., 5.661, 0.182, 2663., 0.149, 0.357, 2.8, "people tested", "", "", 
  "", "", "", "", "", "", "", 96.3, 1.7915567*^7, 157.834, 22.9, 4.694, 
  3.016, 7423.808, 8.7, 155.898, 10.18, "", "", 76.665, 0.6, 74.3, 0.663}, 
 {"GTM", "North America", "Guatemala", "2020-07-16", 32939., 865., 897.286, 
  1404., 54., 44.571, 1838.569, 48.282, 50.084, 78.368, 3.014, 2.488, 1.18, 
  "", "", "", "", "", "", "", "", 3397., 104816., 5.851, 0.19, 2724., 0.152, 
  0.329, 3., "people tested", "", "", "", "", "", "", "", "", "", 96.3, 
  1.7915567*^7, 157.834, 22.9, 4.694, 3.016, 7423.808, 8.7, 155.898, 10.18, 
  "", "", 76.665, 0.6, 74.3, 0.663}, {"GTM", "North America", "Guatemala", 
  "2020-07-17", 33809., 870., 884.286, 1443., 39., 43.429, 1887.13, 48.561, 
  49.359, 80.544, 2.177, 2.424, 1.19, "", "", "", "", "", "", "", "", 3468., 
  108284., 6.044, 0.194, 2801., 0.156, 0.316, 3.2, "people tested", "", "", 
  "", "", "", "", "", "", "", 96.3, 1.7915567*^7, 157.834, 22.9, 4.694, 
  3.016, 7423.808, 8.7, 155.898, 10.18, "", "", 76.665, 0.6, 74.3, 0.663}, 
 {"GTM", "North America", "Guatemala", "2020-07-18", 38042., 4233., 1349.143, 
  1449., 6., 39.571, 2123.405, 236.275, 75.306, 80.879, 0.335, 2.209, 1.19, 
  "", "", "", "", "", "", "", "", 1987., 110271., 6.155, 0.111, 2824., 0.158, 
  0.478, 2.1, "people tested", "", "", "", "", "", "", "", "", "", 96.3, 
  1.7915567*^7, 157.834, 22.9, 4.694, 3.016, 7423.808, 8.7, 155.898, 10.18, 
  "", "", 76.665, 0.6, 74.3, 0.663}, {"GTM", "North America", "Guatemala", 
  "2020-07-19", 38677., 635., 1331.714, 1485., 36., 38., 2158.849, 35.444, 
  74.333, 82.889, 2.009, 2.121, 1.16, "", "", "", "", "", "", "", "", 1115., 
  111386., 6.217, 0.062, 2815., 0.157, 0.473, 2.1, "people tested", "", "", 
  "", "", "", "", "", "", "", 96.3, 1.7915567*^7, 157.834, 22.9, 4.694, 
  3.016, 7423.808, 8.7, 155.898, 10.18, "", "", 76.665, 0.6, 74.3, 0.663}, 
 {"GTM", "North America", "Guatemala", "2020-07-20", 39039., 362., 1328.143, 
  1502., 17., 36.857, 2179.055, 20.206, 74.133, 83.838, 0.949, 2.057, 1.13, 
  "", "", "", "", "", "", "", "", 3916., 115302., 6.436, 0.219, 2911., 0.162, 
  0.456, 2.2, "people tested", "", "", "", "", "", "", "", "", "", 96.3, 
  1.7915567*^7, 157.834, 22.9, 4.694, 3.016, 7423.808, 8.7, 155.898, 10.18, 
  "", "", 76.665, 0.6, 74.3, 0.663}, {"GTM", "North America", "Guatemala", 
  "2020-07-21", 40229., 1190., 1336.714, 1531., 29., 32.714, 2245.477, 
  66.423, 74.612, 85.456, 1.619, 1.826, 1.1, "", "", "", "", "", "", "", "", 
  4112., 119414., 6.665, 0.23, 3037., 0.17, 0.44, 2.3, "people tested", "", 
  "", "", "", "", "", "", "", "", 96.3, 1.7915567*^7, 157.834, 22.9, 4.694, 
  3.016, 7423.808, 8.7, 155.898, 10.18, "", "", 76.665, 0.6, 74.3, 0.663}, 
 {"GTM", "North America", "Guatemala", "2020-07-22", 41135., 906., 1294.429, 
  1573., 42., 31.857, 2296.048, 50.571, 72.252, 87.801, 2.344, 1.778, 1.08, 
  "", "", "", "", "", "", "", "", 3494., 122908., 6.86, 0.195, 3070., 0.171, 
  0.422, 2.4, "people tested", "", "", "", "", "", "", "", "", "", 96.3, 
  1.7915567*^7, 157.834, 22.9, 4.694, 3.016, 7423.808, 8.7, 155.898, 10.18, 
  "", "", 76.665, 0.6, 74.3, 0.663}, {"GTM", "North America", "Guatemala", 
  "2020-07-23", 42192., 1057., 1321.857, 1632., 59., 32.571, 2355.047, 
  58.999, 73.783, 91.094, 3.293, 1.818, 1.06, "", "", "", "", "", "", "", "", 
  3178., 126086., 7.038, 0.177, 3039., 0.17, 0.435, 2.3, "people tested", "", 
  "", "", "", "", "", "", "", "", 96.3, 1.7915567*^7, 157.834, 22.9, 4.694, 
  3.016, 7423.808, 8.7, 155.898, 10.18, "", "", 76.665, 0.6, 74.3, 0.663}, 
 {"GTM", "North America", "Guatemala", "2020-07-24", 43283., 1091., 1353.429, 
  1669., 37., 32.286, 2415.944, 60.897, 75.545, 93.159, 2.065, 1.802, 1.04, 
  "", "", "", "", "", "", "", "", 3889., 129975., 7.255, 0.217, 3099., 0.173, 
  0.437, 2.3, "people tested", "", "", "", "", "", "", "", "", "", 96.3, 
  1.7915567*^7, 157.834, 22.9, 4.694, 3.016, 7423.808, 8.7, 155.898, 10.18, 
  "", "", 76.665, 0.6, 74.3, 0.663}, {"GTM", "North America", "Guatemala", 
  "2020-07-25", 44492., 1209., 921.429, 1699., 30., 35.714, 2483.427, 67.483, 
  51.432, 94.834, 1.675, 1.993, 1.03, "", "", "", "", "", "", "", "", 1887., 
  131862., 7.36, 0.105, 3084., 0.172, 0.299, 3.3, "people tested", "", "", 
  "", "", "", "", "", "", "", 96.3, 1.7915567*^7, 157.834, 22.9, 4.694, 
  3.016, 7423.808, 8.7, 155.898, 10.18, "", "", 76.665, 0.6, 74.3, 0.663}, 
 {"GTM", "North America", "Guatemala", "2020-07-26", 45053., 561., 910.857, 
  1734., 35., 35.571, 2514.74, 31.314, 50.842, 96.787, 1.954, 1.986, 1.02, 
  "", "", "", "", "", "", "", "", 551., 132413., 7.391, 0.031, 3004., 0.168, 
  0.303, 3.3, "people tested", "", "", "", "", "", "", "", "", "", 96.3, 
  1.7915567*^7, 157.834, 22.9, 4.694, 3.016, 7423.808, 8.7, 155.898, 10.18, 
  "", "", 76.665, 0.6, 74.3, 0.663}, {"GTM", "North America", "Guatemala", 
  "2020-07-27", 45309., 256., 895.714, 1761., 27., 37., 2529.03, 14.289, 
  49.996, 98.294, 1.507, 2.065, 1.01, "", "", "", "", "", "", "", "", 3892., 
  136305., 7.608, 0.217, 3000., 0.167, 0.299, 3.3, "people tested", "", "", 
  "", "", "", "", "", "", "", 87.04, 1.7915567*^7, 157.834, 22.9, 4.694, 
  3.016, 7423.808, 8.7, 155.898, 10.18, "", "", 76.665, 0.6, 74.3, 0.663}, 
 {"GTM", "North America", "Guatemala", "2020-07-28", 46451., 1142., 888.857, 
  1782., 21., 35.857, 2592.773, 63.743, 49.614, 99.467, 1.172, 2.001, 1.01, 
  "", "", "", "", "", "", "", "", 3820., 140125., 7.821, 0.213, 2959., 0.165, 
  0.3, 3.3, "people tested", "", "", "", "", "", "", "", "", "", 87.04, 
  1.7915567*^7, 157.834, 22.9, 4.694, 3.016, 7423.808, 8.7, 155.898, 10.18, 
  "", "", 76.665, 0.6, 74.3, 0.663}, {"GTM", "North America", "Guatemala", 
  "2020-07-29", 47605., 1154., 924.286, 1835., 53., 37.429, 2657.186, 64.413, 
  51.591, 102.425, 2.958, 2.089, 1., "", "", "", "", "", "", "", "", 4325., 
  144450., 8.063, 0.241, 3077., 0.172, 0.3, 3.3, "people tested", "", "", "", 
  "", "", "", "", "", "", 87.04, 1.7915567*^7, 157.834, 22.9, 4.694, 3.016, 
  7423.808, 8.7, 155.898, 10.18, "", "", 76.665, 0.6, 74.3, 0.663}, 
 {"GTM", "North America", "Guatemala", "2020-07-30", 48826., 1221., 947.714, 
  1867., 32., 33.571, 2725.339, 68.153, 52.899, 104.211, 1.786, 1.874, 1., 
  "", "", "", "", "", "", "", "", 4104., 148554., 8.292, 0.229, 3210., 0.179, 
  0.295, 3.4, "people tested", "", "", "", "", "", "", "", "", "", 87.04, 
  1.7915567*^7, 157.834, 22.9, 4.694, 3.016, 7423.808, 8.7, 155.898, 10.18, 
  "", "", 76.665, 0.6, 74.3, 0.663}, {"GTM", "North America", "Guatemala", 
  "2020-07-31", 49789., 963., 929.429, 1924., 57., 36.429, 2779.092, 53.752, 
  51.878, 107.393, 3.182, 2.033, 0.99, "", "", "", "", "", "", "", "", 3904., 
  152458., 8.51, 0.218, 3212., 0.179, 0.289, 3.5, "people tested", "", "", 
  "", "", "", "", "", "", "", 87.04, 1.7915567*^7, 157.834, 22.9, 4.694, 
  3.016, 7423.808, 8.7, 155.898, 10.18, "", "", 76.665, 0.6, 74.3, 0.663}, 
 {"GTM", "North America", "Guatemala", "2020-08-01", 50979., 1190., 926.714, 
  1959., 35., 37.143, 2845.514, 66.423, 51.727, 109.346, 1.954, 2.073, 0.98, 
  "", "", "", "", "", "", "", "", 1455., 153913., 8.591, 0.081, 3150., 0.176, 
  0.294, 3.4, "people tested", "", "", "", "", "", "", "", "", "", 87.04, 
  1.7915567*^7, 157.834, 22.9, 4.694, 3.016, 7423.808, 8.7, 155.898, 10.18, 
  "", "", 76.665, 0.6, 74.3, 0.663}, {"GTM", "North America", "Guatemala", 
  "2020-08-02", 51306., 327., 893.286, 1995., 36., 37.286, 2863.766, 18.252, 
  49.861, 111.356, 2.009, 2.081, 0.98, "", "", "", "", "", "", "", "", 572., 
  154485., 8.623, 0.032, 3153., 0.176, 0.283, 3.5, "people tested", "", "", 
  "", "", "", "", "", "", "", 87.04, 1.7915567*^7, 157.834, 22.9, 4.694, 
  3.016, 7423.808, 8.7, 155.898, 10.18, "", "", 76.665, 0.6, 74.3, 0.663}, 
 {"GTM", "North America", "Guatemala", "2020-08-03", 51542., 236., 890.429, 
  2013., 18., 36., 2876.939, 13.173, 49.701, 112.36, 1.005, 2.009, 0.97, "", 
  "", "", "", "", "", "", "", 3059., 157544., 8.794, 0.171, 3034., 0.169, 
  0.293, 3.4, "people tested", "", "", "", "", "", "", "", "", "", 87.04, 
  1.7915567*^7, 157.834, 22.9, 4.694, 3.016, 7423.808, 8.7, 155.898, 10.18, 
  "", "", 76.665, 0.6, 74.3, 0.663}, {"GTM", "North America", "Guatemala", 
  "2020-08-04", 52365., 823., 844.857, 2037., 24., 36.429, 2922.877, 45.938, 
  47.158, 113.7, 1.34, 2.033, 0.97, "", "", "", "", "", "", "", "", 3804., 
  161348., 9.006, 0.212, 3032., 0.169, 0.279, 3.6, "people tested", "", "", 
  "", "", "", "", "", "", "", 87.04, 1.7915567*^7, 157.834, 22.9, 4.694, 
  3.016, 7423.808, 8.7, 155.898, 10.18, "", "", 76.665, 0.6, 74.3, 0.663}, 
 {"GTM", "North America", "Guatemala", "2020-08-05", 53509., 1144., 843.429, 
  2072., 35., 33.857, 2986.732, 63.855, 47.078, 115.654, 1.954, 1.89, 0.97, 
  "", "", "", "", "", "", "", "", 3247., 164595., 9.187, 0.181, 2878., 0.161, 
  0.293, 3.4, "people tested", "", "", "", "", "", "", "", "", "", 87.04, 
  1.7915567*^7, 157.834, 22.9, 4.694, 3.016, 7423.808, 8.7, 155.898, 10.18, 
  "", "", 76.665, 0.6, 74.3, 0.663}, {"GTM", "North America", "Guatemala", 
  "2020-08-06", 54339., 830., 787.571, 2119., 47., 36., 3033.061, 46.328, 
  43.96, 118.277, 2.623, 2.009, 0.97, "", "", "", "", "", "", "", "", 3280., 
  167875., 9.37, 0.183, 2760., 0.154, 0.285, 3.5, "people tested", "", "", 
  "", "", "", "", "", "", "", 87.04, 1.7915567*^7, 157.834, 22.9, 4.694, 
  3.016, 7423.808, 8.7, 155.898, 10.18, "", "", 76.665, 0.6, 74.3, 0.663}, 
 {"GTM", "North America", "Guatemala", "2020-08-07", 55270., 931., 783., 
  2168., 49., 34.857, 3085.027, 51.966, 43.705, 121.012, 2.735, 1.946, 0.97, 
  "", "", "", "", "", "", "", "", 3195., 171070., 9.549, 0.178, 2659., 0.148, 
  0.294, 3.4, "people tested", "", "", "", "", "", "", "", "", "", 87.04, 
  1.7915567*^7, 157.834, 22.9, 4.694, 3.016, 7423.808, 8.7, 155.898, 10.18, 
  "", "", 76.665, 0.6, 74.3, 0.663}, {"GTM", "North America", "Guatemala", 
  "2020-08-08", 56189., 919., 744.286, 2197., 29., 34., 3136.323, 51.296, 
  41.544, 122.631, 1.619, 1.898, 0.97, "", "", "", "", "", "", "", "", 1651., 
  172721., 9.641, 0.092, 2687., 0.15, 0.277, 3.6, "people tested", "", "", 
  "", "", "", "", "", "", "", 87.04, 1.7915567*^7, 157.834, 22.9, 4.694, 
  3.016, 7423.808, 8.7, 155.898, 10.18, "", "", 76.665, 0.6, 74.3, 0.663}, 
 {"GTM", "North America", "Guatemala", "2020-08-09", 56605., 416., 757., 
  2211., 14., 30.857, 3159.543, 23.22, 42.254, 123.412, 0.781, 1.722, 0.98, 
  "", "", "", "", "", "", "", "", 829., 173550., 9.687, 0.046, 2724., 0.152, 
  0.278, 3.6, "people tested", "", "", "", "", "", "", "", "", "", 87.04, 
  1.7915567*^7, 157.834, 22.9, 4.694, 3.016, 7423.808, 8.7, 155.898, 10.18, 
  "", "", 76.665, 0.6, 74.3, 0.663}, {"GTM", "North America", "Guatemala", 
  "2020-08-10", 56987., 382., 777.857, 2222., 11., 29.857, 3180.865, 21.322, 
  43.418, 124.026, 0.614, 1.667, 0.98, "", "", "", "", "", "", "", "", 3582., 
  177132., 9.887, 0.2, 2798., 0.156, 0.278, 3.6, "people tested", "", "", "", 
  "", "", "", "", "", "", 87.04, 1.7915567*^7, 157.834, 22.9, 4.694, 3.016, 
  7423.808, 8.7, 155.898, 10.18, "", "", 76.665, 0.6, 74.3, 0.663}, 
 {"GTM", "North America", "Guatemala", "2020-08-11", 57966., 979., 800.143, 
  2233., 11., 28., 3235.51, 54.645, 44.662, 124.64, 0.614, 1.563, 0.99, "", 
  "", "", "", "", "", "", "", 4119., 181251., 10.117, 0.23, 2843., 0.159, 
  0.281, 3.6, "people tested", "", "", "", "", "", "", "", "", "", 87.04, 
  1.7915567*^7, 157.834, 22.9, 4.694, 3.016, 7423.808, 8.7, 155.898, 10.18, 
  "", "", 76.665, 0.6, 74.3, 0.663}, {"GTM", "North America", "Guatemala", 
  "2020-08-12", 59089., 1123., 797.143, 2267., 34., 27.857, 3298.193, 62.683, 
  44.494, 126.538, 1.898, 1.555, 0.99, "", "", "", "", "", "", "", "", 4078., 
  185329., 10.345, 0.228, 2962., 0.165, 0.269, 3.7, "people tested", "", "", 
  "", "", "", "", "", "", "", 87.04, 1.7915567*^7, 157.834, 22.9, 4.694, 
  3.016, 7423.808, 8.7, 155.898, 10.18, "", "", 76.665, 0.6, 74.3, 0.663}, 
 {"GTM", "North America", "Guatemala", "2020-08-13", 60284., 1195., 849.286, 
  2296., 29., 25.286, 3364.895, 66.702, 47.405, 128.157, 1.619, 1.411, 0.99, 
  "", "", "", "", "", "", "", "", 4350., 189679., 10.587, 0.243, 3115., 
  0.174, 0.273, 3.7, "people tested", "", "", "", "", "", "", "", "", "", 
  87.04, 1.7915567*^7, 157.834, 22.9, 4.694, 3.016, 7423.808, 8.7, 155.898, 
  10.18, "", "", 76.665, 0.6, 74.3, 0.663}, {"GTM", "North America", 
  "Guatemala", "2020-08-14", 61428., 1144., 879.714, 2341., 45., 24.714, 
  3428.75, 63.855, 49.103, 130.668, 2.512, 1.379, 0.99, "", "", "", "", "", 
  "", "", "", 3872., 193551., 10.804, 0.216, 3212., 0.179, 0.274, 3.7, 
  "people tested", "", "", "", "", "", "", "", "", "", 87.04, 1.7915567*^7, 
  157.834, 22.9, 4.694, 3.016, 7423.808, 8.7, 155.898, 10.18, "", "", 76.665, 
  0.6, 74.3, 0.663}, {"GTM", "North America", "Guatemala", "2020-08-15", 
  62313., 885., 874.857, 2355., 14., 22.571, 3478.148, 49.398, 48.832, 
  131.45, 0.781, 1.26, 0.98, "", "", "", "", "", "", "", "", 933., 194484., 
  10.856, 0.052, 3109., 0.174, 0.281, 3.6, "people tested", "", "", "", "", 
  "", "", "", "", "", 87.04, 1.7915567*^7, 157.834, 22.9, 4.694, 3.016, 
  7423.808, 8.7, 155.898, 10.18, "", "", 76.665, 0.6, 74.3, 0.663}, 
 {"GTM", "North America", "Guatemala", "2020-08-16", 62562., 249., 851., 
  2379., 24., 24., 3492.047, 13.899, 47.501, 132.79, 1.34, 1.34, 0.98, "", 
  "", "", "", "", "", "", "", 753., 195237., 10.898, 0.042, 3098., 0.173, 
  0.275, 3.6, "people tested", "", "", "", "", "", "", "", "", "", 87.04, 
  1.7915567*^7, 157.834, 22.9, 4.694, 3.016, 7423.808, 8.7, 155.898, 10.18, 
  "", "", 76.665, 0.6, 74.3, 0.663}, {"GTM", "North America", "Guatemala", 
  "2020-08-17", 62944., 382., 851., 2389., 10., 23.857, 3513.369, 21.322, 
  47.501, 133.348, 0.558, 1.332, 0.98, "", "", "", "", "", "", "", "", 3726., 
  198963., 11.106, 0.208, 3119., 0.174, 0.273, 3.7, "people tested", "", "", 
  "", "", "", "", "", "", "", 87.04, 1.7915567*^7, 157.834, 22.9, 4.694, 
  3.016, 7423.808, 8.7, 155.898, 10.18, "", "", 76.665, 0.6, 74.3, 0.663}, 
 {"GTM", "North America", "Guatemala", "2020-08-18", 63847., 903., 840.143, 
  2419., 30., 26.571, 3563.772, 50.403, 46.895, 135.022, 1.675, 1.483, 0.98, 
  "", "", "", "", "", "", "", "", 4041., 203004., 11.331, 0.226, 3108., 
  0.173, 0.27, 3.7, "people tested", "", "", "", "", "", "", "", "", "", 
  87.04, 1.7915567*^7, 157.834, 22.9, 4.694, 3.016, 7423.808, 8.7, 155.898, 
  10.18, "", "", 76.665, 0.6, 74.3, 0.663}, {"GTM", "North America", 
  "Guatemala", "2020-08-19", 64881., 1034., 827.429, 2467., 48., 28.571, 
  3621.487, 57.715, 46.185, 137.701, 2.679, 1.595, 0.98, "", "", "", "", "", 
  "", "", "", 4292., 207296., 11.571, 0.24, 3138., 0.175, 0.264, 3.8, 
  "people tested", "", "", "", "", "", "", "", "", "", 87.04, 1.7915567*^7, 
  157.834, 22.9, 4.694, 3.016, 7423.808, 8.7, 155.898, 10.18, "", "", 76.665, 
  0.6, 74.3, 0.663}, {"GTM", "North America", "Guatemala", "2020-08-20", 
  65983., 1102., 814.143, 2506., 39., 30., 3682.998, 61.511, 45.443, 139.878, 
  2.177, 1.675, 0.98, "", "", "", "", "", "", "", "", 3673., 210969., 11.776, 
  0.205, 3041., 0.17, 0.268, 3.7, "people tested", "", "", "", "", "", "", 
  "", "", "", 87.04, 1.7915567*^7, 157.834, 22.9, 4.694, 3.016, 7423.808, 
  8.7, 155.898, 10.18, "", "", 76.665, 0.6, 74.3, 0.663}, 
 {"GTM", "North America", "Guatemala", "2020-08-21", 66941., 958., 787.571, 
  2532., 26., 27.286, 3736.471, 53.473, 43.96, 141.33, 1.451, 1.523, 0.98, 
  "", "", "", "", "", "", "", "", 3341., 214310., 11.962, 0.186, 2966., 
  0.166, 0.266, 3.8, "people tested", "", "", "", "", "", "", "", "", "", 
  87.04, 1.7915567*^7, 157.834, 22.9, 4.694, 3.016, 7423.808, 8.7, 155.898, 
  10.18, "", "", 76.665, 0.6, 74.3, 0.663}, {"GTM", "North America", 
  "Guatemala", "2020-08-22", 67856., 915., 791.857, 2580., 48., 32.143, 
  3787.544, 51.073, 44.199, 144.009, 2.679, 1.794, 0.97, "", "", "", "", "", 
  "", "", "", 1095., 215405., 12.023, 0.061, 2989., 0.167, 0.265, 3.8, 
  "people tested", "", "", "", "", "", "", "", "", "", 87.04, 1.7915567*^7, 
  157.834, 22.9, 4.694, 3.016, 7423.808, 8.7, 155.898, 10.18, "", "", 76.665, 
  0.6, 74.3, 0.663}, {"GTM", "North America", "Guatemala", "2020-08-23", 
  68188., 332., 803.714, 2594., 14., 30.714, 3806.075, 18.531, 44.861, 
  144.79, 0.781, 1.714, 0.97, "", "", "", "", "", "", "", "", 868., 216273., 
  12.072, 0.048, 3005., 0.168, 0.267, 3.7, "people tested", "", "", "", "", 
  "", "", "", "", "", 87.04, 1.7915567*^7, 157.834, 22.9, 4.694, 3.016, 
  7423.808, 8.7, 155.898, 10.18, "", "", 76.665, 0.6, 74.3, 0.663}, 
 {"GTM", "North America", "Guatemala", "2020-08-24", 68533., 345., 798.429, 
  2611., 17., 31.714, 3825.332, 19.257, 44.566, 145.739, 0.949, 1.77, 0.97, 
  "", "", "", "", "", "", "", "", 4352., 220625., 12.315, 0.243, 3095., 
  0.173, 0.258, 3.9, "people tested", "", "", "", "", "", "", "", "", "", 
  87.04, 1.7915567*^7, 157.834, 22.9, 4.694, 3.016, 7423.808, 8.7, 155.898, 
  10.18, "", "", 76.665, 0.6, 74.3, 0.663}, {"GTM", "North America", 
  "Guatemala", "2020-08-25", 69651., 1118., 829.143, 2630., 19., 30.143, 
  3887.736, 62.404, 46.281, 146.8, 1.061, 1.682, 0.97, "", "", "", "", "", 
  "", "", "", 4071., 224696., 12.542, 0.227, 3099., 0.173, 0.268, 3.7, 
  "people tested", "", "", "", "", "", "", "", "", "", 87.04, 1.7915567*^7, 
  157.834, 22.9, 4.694, 3.016, 7423.808, 8.7, 155.898, 10.18, "", "", 76.665, 
  0.6, 74.3, 0.663}, {"GTM", "North America", "Guatemala", "2020-08-26", 
  70714., 1063., 833.286, 2662., 32., 27.857, 3947.07, 59.334, 46.512, 
  148.586, 1.786, 1.555, 0.96, "", "", "", "", "", "", "", "", 4025., 
  228721., 12.767, 0.225, 3061., 0.171, 0.272, 3.7, "people tested", "", "", 
  "", "", "", "", "", "", "", 87.04, 1.7915567*^7, 157.834, 22.9, 4.694, 
  3.016, 7423.808, 8.7, 155.898, 10.18, "", "", 76.665, 0.6, 74.3, 0.663}, 
 {"GTM", "North America", "Guatemala", "2020-08-27", 71856., 1142., 839., 
  2685., 23., 25.571, 4010.814, 63.743, 46.831, 149.87, 1.284, 1.427, 0.96, 
  "", "", "", "", "", "", "", "", 3876., 232597., 12.983, 0.216, 3090., 
  0.172, 0.272, 3.7, "people tested", "", "", "", "", "", "", "", "", "", 
  87.04, 1.7915567*^7, 157.834, 22.9, 4.694, 3.016, 7423.808, 8.7, 155.898, 
  10.18, "", "", 76.665, 0.6, 74.3, 0.663}, {"GTM", "North America", 
  "Guatemala", "2020-08-28", 72921., 1065., 854.286, 2709., 24., 25.286, 
  4070.259, 59.446, 47.684, 151.209, 1.34, 1.411, 0.95, "", "", "", "", "", 
  "", "", "", 3180., 235777., 13.16, 0.177, 3067., 0.171, 0.279, 3.6, 
  "people tested", "", "", "", "", "", "", "", "", "", 87.04, 1.7915567*^7, 
  157.834, 22.9, 4.694, 3.016, 7423.808, 8.7, 155.898, 10.18, "", "", 76.665, 
  0.6, 74.3, 0.663}, {"GTM", "North America", "Guatemala", "2020-08-29", 
  73679., 758., 831.857, 2728., 19., 21.143, 4112.569, 42.31, 46.432, 152.27, 
  1.061, 1.18, 0.94, "", "", "", "", "", "", "", "", 1193., 236970., 13.227, 
  0.067, 3081., 0.172, 0.27, 3.7, "people tested", "", "", "", "", "", "", 
  "", "", "", 87.04, 1.7915567*^7, 157.834, 22.9, 4.694, 3.016, 7423.808, 
  8.7, 155.898, 10.18, "", "", 76.665, 0.6, 74.3, 0.663}, 
 {"GTM", "North America", "Guatemala", "2020-08-30", 73912., 233., 817.714, 
  2740., 12., 20.857, 4125.574, 13.005, 45.643, 152.94, 0.67, 1.164, 0.93, 
  "", "", "", "", "", "", "", "", 772., 237742., 13.27, 0.043, 3067., 0.171, 
  0.267, 3.8, "people tested", "", "", "", "", "", "", "", "", "", 87.04, 
  1.7915567*^7, 157.834, 22.9, 4.694, 3.016, 7423.808, 8.7, 155.898, 10.18, 
  "", "", 76.665, 0.6, 74.3, 0.663}, {"GTM", "North America", "Guatemala", 
  "2020-08-31", 74074., 162., 791.571, 2760., 20., 21.286, 4134.617, 9.042, 
  44.183, 154.056, 1.116, 1.188, 0.92, "", "", "", "", "", "", "", "", 3267., 
  241009., 13.452, 0.182, 2912., 0.163, 0.272, 3.7, "people tested", "", "", 
  "", "", "", "", "", "", "", 87.04, 1.7915567*^7, 157.834, 22.9, 4.694, 
  3.016, 7423.808, 8.7, 155.898, 10.18, "", "", 76.665, 0.6, 74.3, 0.663}, 
 {"GTM", "North America", "Guatemala", "2020-09-01", 74893., 819., 748.857, 
  2778., 18., 21.143, 4180.331, 45.714, 41.799, 155.061, 1.005, 1.18, 0.92, 
  "", "", "", "", "", "", "", "", 3203., 244212., 13.631, 0.179, 2788., 
  0.156, 0.269, 3.7, "people tested", "", "", "", "", "", "", "", "", "", 
  87.04, 1.7915567*^7, 157.834, 22.9, 4.694, 3.016, 7423.808, 8.7, 155.898, 
  10.18, "", "", 76.665, 0.6, 74.3, 0.663}, {"GTM", "North America", 
  "Guatemala", "2020-09-02", 75644., 751., 704.286, 2790., 12., 18.286, 
  4222.25, 41.919, 39.311, 155.73, 0.67, 1.021, 0.92, "", "", "", "", "", "", 
  "", "", 3054., 247266., 13.802, 0.17, 2649., 0.148, 0.266, 3.8, 
  "people tested", "", "", "", "", "", "", "", "", "", 87.04, 1.7915567*^7, 
  157.834, 22.9, 4.694, 3.016, 7423.808, 8.7, 155.898, 10.18, "", "", 76.665, 
  0.6, 74.3, 0.663}, {"GTM", "North America", "Guatemala", "2020-09-03", 
  76358., 714., 643.143, 2804., 14., 17., 4262.103, 39.854, 35.899, 156.512, 
  0.781, 0.949, 0.91, "", "", "", "", "", "", "", "", 2760., 250026., 13.956, 
  0.154, 2490., 0.139, 0.258, 3.9, "people tested", "", "", "", "", "", "", 
  "", "", "", 87.04, 1.7915567*^7, 157.834, 22.9, 4.694, 3.016, 7423.808, 
  8.7, 155.898, 10.18, "", "", 76.665, 0.6, 74.3, 0.663}, 
 {"GTM", "North America", "Guatemala", "2020-09-04", 77040., 682., 588.429, 
  2825., 21., 16.571, 4300.171, 38.067, 32.845, 157.684, 1.172, 0.925, 0.91, 
  "", "", "", "", "", "", "", "", 2159., 252185., 14.076, 0.121, 2344., 
  0.131, 0.251, 4., "people tested", "", "", "", "", "", "", "", "", "", 
  87.04, 1.7915567*^7, 157.834, 22.9, 4.694, 3.016, 7423.808, 8.7, 155.898, 
  10.18, "", "", 76.665, 0.6, 74.3, 0.663}, {"GTM", "North America", 
  "Guatemala", "2020-09-05", 77481., 441., 543.143, 2845., 20., 16.714, 
  4324.786, 24.615, 30.317, 158.8, 1.116, 0.933, 0.92, "", "", "", "", "", 
  "", "", "", 951., 253136., 14.129, 0.053, 2309., 0.129, 0.235, 4.3, 
  "people tested", "", "", "", "", "", "", "", "", "", 87.04, 1.7915567*^7, 
  157.834, 22.9, 4.694, 3.016, 7423.808, 8.7, 155.898, 10.18, "", "", 76.665, 
  0.6, 74.3, 0.663}, {"GTM", "North America", "Guatemala", "2020-09-06", 
  77683., 202., 538.714, 2852., 7., 16., 4336.061, 11.275, 30.07, 159.191, 
  0.391, 0.893, 0.92, "", "", "", "", "", "", "", "", 578., 253714., 14.162, 
  0.032, 2282., 0.127, 0.236, 4.2, "people tested", "", "", "", "", "", "", 
  "", "", "", 87.04, 1.7915567*^7, 157.834, 22.9, 4.694, 3.016, 7423.808, 
  8.7, 155.898, 10.18, "", "", 76.665, 0.6, 74.3, 0.663}, 
 {"GTM", "North America", "Guatemala", "2020-09-07", 77828., 145., 536.286, 
  2862., 10., 14.571, 4344.155, 8.094, 29.934, 159.749, 0.558, 0.813, 0.93, 
  "", "", "", "", "", "", "", "", 3058., 256772., 14.332, 0.171, 2252., 
  0.126, 0.238, 4.2, "people tested", "", "", "", "", "", "", "", "", "", 
  87.04, 1.7915567*^7, 157.834, 22.9, 4.694, 3.016, 7423.808, 8.7, 155.898, 
  10.18, "", "", 76.665, 0.6, 74.3, 0.663}, {"GTM", "North America", 
  "Guatemala", "2020-09-08", 78721., 893., 546.857, 2890., 28., 16., 4394., 
  49.845, 30.524, 161.312, 1.563, 0.893, 0.94, "", "", "", "", "", "", "", 
  "", 3406., 260178., 14.522, 0.19, 2281., 0.127, 0.24, 4.2, "people tested", 
  "", "", "", "", "", "", "", "", "", 87.04, 1.7915567*^7, 157.834, 22.9, 
  4.694, 3.016, 7423.808, 8.7, 155.898, 10.18, "", "", 76.665, 0.6, 74.3, 
  0.663}, {"GTM", "North America", "Guatemala", "2020-09-09", 79622., 901., 
  568.286, 2897., 7., 15.286, 4444.291, 50.291, 31.72, 161.703, 0.391, 0.853, 
  0.94, "", "", "", "", "", "", "", "", 3196., 263374., 14.701, 0.178, 2301., 
  0.128, 0.247, 4., "people tested", "", "", "", "", "", "", "", "", "", 
  87.04, 1.7915567*^7, 157.834, 22.9, 4.694, 3.016, 7423.808, 8.7, 155.898, 
  10.18, "", "", 76.665, 0.6, 74.3, 0.663}, {"GTM", "North America", 
  "Guatemala", "2020-09-10", 80306., 684., 564., 2918., 21., 16.286, 4482.47, 
  38.179, 31.481, 162.875, 1.172, 0.909, 0.94, "", "", "", "", "", "", "", 
  "", 2986., 266360., 14.868, 0.167, 2333., 0.13, 0.242, 4.1, 
  "people tested", "", "", "", "", "", "", "", "", "", 87.04, 1.7915567*^7, 
  157.834, 22.9, 4.694, 3.016, 7423.808, 8.7, 155.898, 10.18, "", "", 76.665, 
  0.6, 74.3, 0.663}, {"GTM", "North America", "Guatemala", "2020-09-11", 
  81009., 703., 567., 2929., 11., 14.857, 4521.71, 39.24, 31.648, 163.489, 
  0.614, 0.829, 0.94, "", "", "", "", "", "", "", "", 2417., 268777., 15.002, 
  0.135, 2370., 0.132, 0.239, 4.2, "people tested", "", "", "", "", "", "", 
  "", "", "", 87.04, 1.7915567*^7, 157.834, 22.9, 4.694, 3.016, 7423.808, 
  8.7, 155.898, 10.18, "", "", 76.665, 0.6, 74.3, 0.663}, 
 {"GTM", "North America", "Guatemala", "2020-09-12", 81658., 649., 596.714, 
  2949., 20., 14.857, 4557.936, 36.225, 33.307, 164.605, 1.116, 0.829, 0.94, 
  "", "", "", "", "", "", "", "", 988., 269765., 15.058, 0.055, 2376., 0.133, 
  0.251, 4., "people tested", "", "", "", "", "", "", "", "", "", 87.04, 
  1.7915567*^7, 157.834, 22.9, 4.694, 3.016, 7423.808, 8.7, 155.898, 10.18, 
  "", "", 76.665, 0.6, 74.3, 0.663}, {"GTM", "North America", "Guatemala", 
  "2020-09-13", 81909., 251., 603.714, 2957., 8., 15., 4571.946, 14.01, 
  33.698, 165.052, 0.447, 0.837, 0.95, "", "", "", "", "", "", "", "", 781., 
  270546., 15.101, 0.044, 2405., 0.134, 0.251, 4., "people tested", "", "", 
  "", "", "", "", "", "", "", 87.04, 1.7915567*^7, 157.834, 22.9, 4.694, 
  3.016, 7423.808, 8.7, 155.898, 10.18, "", "", 76.665, 0.6, 74.3, 0.663}, 
 {"GTM", "North America", "Guatemala", "2020-09-14", 82172., 263., 620.571, 
  2972., 15., 15.714, 4586.626, 14.68, 34.639, 165.889, 0.837, 0.877, 0.95, 
  "", "", "", "", "", "", "", "", 1978., 272524., 15.212, 0.11, 2250., 0.126, 
  0.276, 3.6, "people tested", "", "", "", "", "", "", "", "", "", 87.04, 
  1.7915567*^7, 157.834, 22.9, 4.694, 3.016, 7423.808, 8.7, 155.898, 10.18, 
  "", "", 76.665, 0.6, 74.3, 0.663}, {"GTM", "North America", "Guatemala", 
  "2020-09-15", 82684., 512., 566.143, 2984., 12., 13.429, 4615.204, 28.578, 
  31.601, 166.559, 0.67, 0.75, 0.95, "", "", "", "", "", "", "", "", 631., 
  273155., 15.247, 0.035, 1854., 0.103, 0.305, 3.3, "people tested", "", "", 
  "", "", "", "", "", "", "", 87.04, 1.7915567*^7, 157.834, 22.9, 4.694, 
  3.016, 7423.808, 8.7, 155.898, 10.18, "", "", 76.665, 0.6, 74.3, 0.663}, 
 {"GTM", "North America", "Guatemala", "2020-09-16", 82924., 240., 471.714, 
  3009., 25., 16., 4628.6, 13.396, 26.33, 167.954, 1.395, 0.893, 0.96, "", 
  "", "", "", "", "", "", "", 2830., 275985., 15.405, 0.158, 1802., 0.101, 
  0.262, 3.8, "people tested", "", "", "", "", "", "", "", "", "", 87.04, 
  1.7915567*^7, 157.834, 22.9, 4.694, 3.016, 7423.808, 8.7, 155.898, 10.18, 
  "", "", 76.665, 0.6, 74.3, 0.663}, {"GTM", "North America", "Guatemala", 
  "2020-09-17", 83664., 740., 479.714, 3036., 27., 16.857, 4669.905, 41.305, 
  26.776, 169.462, 1.507, 0.941, 0.97, "", "", "", "", "", "", "", "", 3178., 
  279163., 15.582, 0.177, 1829., 0.102, 0.262, 3.8, "people tested", "", "", 
  "", "", "", "", "", "", "", 87.04, 1.7915567*^7, 157.834, 22.9, 4.694, 
  3.016, 7423.808, 8.7, 155.898, 10.18, "", "", 76.665, 0.6, 74.3, 0.663}, 
 {"GTM", "North America", "Guatemala", "2020-09-18", 84344., 680., 476.429, 
  3076., 40., 21., 4707.861, 37.956, 26.593, 171.694, 2.233, 1.172, 0.98, "", 
  "", "", "", "", "", "", "", 2785., 281948., 15.738, 0.155, 1882., 0.105, 
  0.253, 4., "people tested", "", "", "", "", "", "", "", "", "", 67.59, 
  1.7915567*^7, 157.834, 22.9, 4.694, 3.016, 7423.808, 8.7, 155.898, 10.18, 
  "", "", 76.665, 0.6, 74.3, 0.663}, {"GTM", "North America", "Guatemala", 
  "2020-09-19", 85152., 808., 499.143, 3105., 29., 22.286, 4752.961, 45.1, 
  27.861, 173.313, 1.619, 1.244, 0.99, "", "", "", "", "", "", "", "", 1130., 
  283078., 15.801, 0.063, 1902., 0.106, 0.262, 3.8, "people tested", "", "", 
  "", "", "", "", "", "", "", 67.59, 1.7915567*^7, 157.834, 22.9, 4.694, 
  3.016, 7423.808, 8.7, 155.898, 10.18, "", "", 76.665, 0.6, 74.3, 0.663}, 
 {"GTM", "North America", "Guatemala", "2020-09-20", 85444., 292., 505., 
  3119., 14., 23.143, 4769.26, 16.299, 28.188, 174.094, 0.781, 1.292, 1., "", 
  "", "", "", "", "", "", "", 1179., 284257., 15.866, 0.066, 1959., 0.109, 
  0.258, 3.9, "people tested", "", "", "", "", "", "", "", "", "", 67.59, 
  1.7915567*^7, 157.834, 22.9, 4.694, 3.016, 7423.808, 8.7, 155.898, 10.18, 
  "", "", 76.665, 0.6, 74.3, 0.663}, {"GTM", "North America", "Guatemala", 
  "2020-09-21", 85681., 237., 501.286, 3124., 5., 21.714, 4782.489, 13.229, 
  27.98, 174.373, 0.279, 1.212, 1.01, "", "", "", "", "", "", "", "", 3387., 
  287644., 16.056, 0.189, 2160., 0.121, 0.232, 4.3, "people tested", "", "", 
  "", "", "", "", "", "", "", 67.59, 1.7915567*^7, 157.834, 22.9, 4.694, 
  3.016, 7423.808, 8.7, 155.898, 10.18, "", "", 76.665, 0.6, 74.3, 0.663}, 
 {"GTM", "North America", "Guatemala", "2020-09-22", 86623., 942., 562.714, 
  3137., 13., 21.857, 4835.069, 52.58, 31.409, 175.099, 0.726, 1.22, 1.01, 
  "", "", "", "", "", "", "", "", 3111., 290755., 16.229, 0.174, 2514., 0.14, 
  0.224, 4.5, "people tested", "", "", "", "", "", "", "", "", "", 67.59, 
  1.7915567*^7, 157.834, 22.9, 4.694, 3.016, 7423.808, 8.7, 155.898, 10.18, 
  "", "", 76.665, 0.6, 74.3, 0.663}, {"GTM", "North America", "Guatemala", 
  "2020-09-23", 87442., 819., 645.429, 3154., 17., 20.714, 4880.783, 45.714, 
  36.026, 176.048, 0.949, 1.156, 1.01, "", "", "", "", "", "", "", "", 2277., 
  293032., 16.356, 0.127, 2435., 0.136, 0.265, 3.8, "people tested", "", "", 
  "", "", "", "", "", "", "", 67.59, 1.7915567*^7, 157.834, 22.9, 4.694, 
  3.016, 7423.808, 8.7, 155.898, 10.18, "", "", 76.665, 0.6, 74.3, 0.663}, 
 {"GTM", "North America", "Guatemala", "2020-09-24", 87933., 491., 609.857, 
  3170., 16., 19.143, 4908.19, 27.406, 34.041, 176.941, 0.893, 1.069, 1.01, 
  "", "", "", "", "", "", "", "", 4001., 297033., 16.58, 0.223, 2553., 0.143, 
  0.239, 4.2, "people tested", "", "", "", "", "", "", "", "", "", 67.59, 
  1.7915567*^7, 157.834, 22.9, 4.694, 3.016, 7423.808, 8.7, 155.898, 10.18, 
  "", "", 76.665, 0.6, 74.3, 0.663}, {"GTM", "North America", "Guatemala", 
  "2020-09-25", 88878., 945., 647.714, 3186., 16., 15.714, 4960.937, 52.747, 
  36.154, 177.834, 0.893, 0.877, 1.01, "", "", "", "", "", "", "", "", 4280., 
  301313., 16.819, 0.239, 2766., 0.154, 0.234, 4.3, "people tested", "", "", 
  "", "", "", "", "", "", "", 67.59, 1.7915567*^7, 157.834, 22.9, 4.694, 
  3.016, 7423.808, 8.7, 155.898, 10.18, "", "", 76.665, 0.6, 74.3, 0.663}, 
 {"GTM", "North America", "Guatemala", "2020-09-26", 89702., 824., 650., 
  3213., 27., 15.429, 5006.931, 45.994, 36.281, 179.341, 1.507, 0.861, 1.01, 
  "", "", "", "", "", "", "", "", 1701., 303014., 16.913, 0.095, 2848., 
  0.159, 0.228, 4.4, "people tested", "", "", "", "", "", "", "", "", "", 
  67.59, 1.7915567*^7, 157.834, 22.9, 4.694, 3.016, 7423.808, 8.7, 155.898, 
  10.18, "", "", 76.665, 0.6, 74.3, 0.663}, {"GTM", "North America", 
  "Guatemala", "2020-09-27", 90092., 390., 664., 3229., 16., 15.714, 
  5028.699, 21.769, 37.063, 180.234, 0.893, 0.877, 1., "", "", "", "", "", 
  "", "", "", 785., 303799., 16.957, 0.044, 2792., 0.156, 0.238, 4.2, 
  "people tested", "", "", "", "", "", "", "", "", "", 67.59, 1.7915567*^7, 
  157.834, 22.9, 4.694, 3.016, 7423.808, 8.7, 155.898, 10.18, "", "", 76.665, 
  0.6, 74.3, 0.663}, {"GTM", "North America", "Guatemala", "2020-09-28", 
  90263., 171., 654.571, 3234., 5., 15.714, 5038.244, 9.545, 36.536, 180.513, 
  0.279, 0.877, 1., "", "", "", "", "", "", "", "", 3441., 307240., 17.149, 
  0.192, 2799., 0.156, 0.234, 4.3, "people tested", "", "", "", "", "", "", 
  "", "", "", 67.59, 1.7915567*^7, 157.834, 22.9, 4.694, 3.016, 7423.808, 
  8.7, 155.898, 10.18, "", "", 76.665, 0.6, 74.3, 0.663}, 
 {"GTM", "North America", "Guatemala", "2020-09-29", 90968., 705., 620.714, 
  3238., 4., 14.429, 5077.595, 39.351, 34.647, 180.737, 0.223, 0.805, 0.99, 
  "", "", "", "", "", "", "", "", 4574., 311814., 17.405, 0.255, 3008., 
  0.168, 0.206, 4.8, "people tested", "", "", "", "", "", "", "", "", "", 
  67.59, 1.7915567*^7, 157.834, 22.9, 4.694, 3.016, 7423.808, 8.7, 155.898, 
  10.18, "", "", 76.665, 0.6, 74.3, 0.663}, {"GTM", "North America", 
  "Guatemala", "2020-09-30", 91746., 778., 614.857, 3246., 8., 13.143, 
  5121.021, 43.426, 34.32, 181.183, 0.447, 0.734, 0.99, "", "", "", "", "", 
  "", "", "", 3976., 315790., 17.627, 0.222, 3251., 0.181, 0.189, 5.3, 
  "people tested", "", "", "", "", "", "", "", "", "", 67.59, 1.7915567*^7, 
  157.834, 22.9, 4.694, 3.016, 7423.808, 8.7, 155.898, 10.18, "", "", 76.665, 
  0.6, 74.3, 0.663}, {"GTM", "North America", "Guatemala", "2020-10-01", 
  92409., 663., 639.429, 3261., 15., 13., 5158.028, 37.007, 35.691, 182.02, 
  0.837, 0.726, 0.98, "", "", "", "", "", "", "", "", 4128., 319918., 17.857, 
  0.23, 3269., 0.182, 0.196, 5.1, "people tested", "", "", "", "", "", "", 
  "", "", "", 49.54, 1.7915567*^7, 157.834, 22.9, 4.694, 3.016, 7423.808, 
  8.7, 155.898, 10.18, "", "", 76.665, 0.6, 74.3, 0.663}, 
 {"GTM", "North America", "Guatemala", "2020-10-02", 93090., 681., 601.714, 
  3267., 6., 11.571, 5196.04, 38.012, 33.586, 182.355, 0.335, 0.646, 0.98, 
  "", "", "", "", "", "", "", "", 3371., 323289., 18.045, 0.188, 3139., 
  0.175, 0.192, 5.2, "people tested", "", "", "", "", "", "", "", "", "", 
  49.54, 1.7915567*^7, 157.834, 22.9, 4.694, 3.016, 7423.808, 8.7, 155.898, 
  10.18, "", "", 76.665, 0.6, 74.3, 0.663}, {"GTM", "North America", 
  "Guatemala", "2020-10-03", 93748., 658., 578., 3285., 18., 10.286, 
  5232.768, 36.728, 32.262, 183.36, 1.005, 0.574, 0.98, "", "", "", "", "", 
  "", "", "", 1253., 324542., 18.115, 0.07, 3075., 0.172, 0.188, 5.3, 
  "people tested", "", "", "", "", "", "", "", "", "", 49.54, 1.7915567*^7, 
  157.834, 22.9, 4.694, 3.016, 7423.808, 8.7, 155.898, 10.18, "", "", 76.665, 
  0.6, 74.3, 0.663}, {"GTM", "North America", "Guatemala", "2020-10-04", 
  93963., 215., 553., 3293., 8., 9.143, 5244.768, 12.001, 30.867, 183.807, 
  0.447, 0.51, 0.98, "", "", "", "", "", "", "", "", 767., 325309., 18.158, 
  0.043, 3073., 0.172, 0.18, 5.6, "people tested", "", "", "", "", "", "", 
  "", "", "", 49.54, 1.7915567*^7, 157.834, 22.9, 4.694, 3.016, 7423.808, 
  8.7, 155.898, 10.18, "", "", 76.665, 0.6, 74.3, 0.663}, 
 {"GTM", "North America", "Guatemala", "2020-10-05", 94182., 219., 559.857, 
  3302., 9., 9.714, 5256.992, 12.224, 31.25, 184.309, 0.502, 0.542, 0.98, "", 
  "", "", "", "", "", "", "", 3538., 328847., 18.355, 0.197, 3087., 0.172, 
  0.181, 5.5, "people tested", "", "", "", "", "", "", "", "", "", 49.54, 
  1.7915567*^7, 157.834, 22.9, 4.694, 3.016, 7423.808, 8.7, 155.898, 10.18, 
  "", "", 76.665, 0.6, 74.3, 0.663}, {"GTM", "North America", "Guatemala", 
  "2020-10-06", 94870., 688., 557.429, 3310., 8., 10.286, 5295.395, 38.402, 
  31.114, 184.756, 0.447, 0.574, 0.98, "", "", "", "", "", "", "", "", 4085., 
  332932., 18.583, 0.228, 3017., 0.168, 0.185, 5.4, "people tested", "", "", 
  "", "", "", "", "", "", "", 49.54, 1.7915567*^7, 157.834, 22.9, 4.694, 
  3.016, 7423.808, 8.7, 155.898, 10.18, "", "", 76.665, 0.6, 74.3, 0.663}, 
 {"GTM", "North America", "Guatemala", "2020-10-07", 95704., 834., 565.429, 
  3335., 25., 12.714, 5341.946, 46.552, 31.561, 186.151, 1.395, 0.71, 0.98, 
  "", "", "", "", "", "", "", "", 5206., 338138., 18.874, 0.291, 3193., 
  0.178, 0.177, 5.6, "people tested", "", "", "", "", "", "", "", "", "", 
  49.54, 1.7915567*^7, 157.834, 22.9, 4.694, 3.016, 7423.808, 8.7, 155.898, 
  10.18, "", "", 76.665, 0.6, 74.3, 0.663}, {"GTM", "North America", 
  "Guatemala", "2020-10-08", 96480., 776., 581.571, 3347., 12., 12.286, 
  5385.261, 43.314, 32.462, 186.821, 0.67, 0.686, 0.97, "", "", "", "", "", 
  "", "", "", 2656., 340794., 19.022, 0.148, 2982., 0.166, 0.195, 5.1, 
  "people tested", "", "", "", "", "", "", "", "", "", 49.54, 1.7915567*^7, 
  157.834, 22.9, 4.694, 3.016, 7423.808, 8.7, 155.898, 10.18, "", "", 76.665, 
  0.6, 74.3, 0.663}, {"GTM", "North America", "Guatemala", "2020-10-09", 
  96935., 455., 549.286, 3356., 9., 12.714, 5410.658, 25.397, 30.66, 187.323, 
  0.502, 0.71, 0.97, "", "", "", "", "", "", "", "", 3984., 344778., 19.245, 
  0.222, 3070., 0.171, 0.179, 5.6, "people tested", "", "", "", "", "", "", 
  "", "", "", 49.54, 1.7915567*^7, 157.834, 22.9, 4.694, 3.016, 7423.808, 
  8.7, 155.898, 10.18, "", "", 76.665, 0.6, 74.3, 0.663}, 
 {"GTM", "North America", "Guatemala", "2020-10-10", 97544., 609., 542.286, 
  3365., 9., 11.429, 5444.65, 33.993, 30.269, 187.825, 0.502, 0.638, 0.97, 
  "", "", "", "", "", "", "", "", 1757., 346535., 19.343, 0.098, 3142., 
  0.175, 0.173, 5.8, "people tested", "", "", "", "", "", "", "", "", "", 
  49.54, 1.7915567*^7, 157.834, 22.9, 4.694, 3.016, 7423.808, 8.7, 155.898, 
  10.18, "", "", 76.665, 0.6, 74.3, 0.663}, {"GTM", "North America", 
  "Guatemala", "2020-10-11", 97715., 171., 536., 3384., 19., 13., 5454.195, 
  9.545, 29.918, 188.886, 1.061, 0.726, 0.97, "", "", "", "", "", "", "", "", 
  761., 347296., 19.385, 0.042, 3141., 0.175, 0.171, 5.9, "people tested", 
  "", "", "", "", "", "", "", "", "", 49.54, 1.7915567*^7, 157.834, 22.9, 
  4.694, 3.016, 7423.808, 8.7, 155.898, 10.18, "", "", 76.665, 0.6, 74.3, 
  0.663}, {"GTM", "North America", "Guatemala", "2020-10-12", 97826., 111., 
  520.571, 3387., 3., 12.143, 5460.391, 6.196, 29.057, 189.053, 0.167, 0.678, 
  0.97, "", "", "", "", "", "", "", "", 3700., 350996., 19.592, 0.207, 3164., 
  0.177, 0.165, 6.1, "people tested", "", "", "", "", "", "", "", "", "", 
  49.54, 1.7915567*^7, 157.834, 22.9, 4.694, 3.016, 7423.808, 8.7, 155.898, 
  10.18, "", "", 76.665, 0.6, 74.3, 0.663}, {"GTM", "North America", 
  "Guatemala", "2020-10-13", 98380., 554., 501.429, 3410., 23., 14.286, 
  5491.314, 30.923, 27.988, 190.337, 1.284, 0.797, 0.97, "", "", "", "", "", 
  "", "", "", 4245., 355241., 19.829, 0.237, 3187., 0.178, 0.157, 6.4, 
  "people tested", "", "", "", "", "", "", "", "", "", 49.54, 1.7915567*^7, 
  157.834, 22.9, 4.694, 3.016, 7423.808, 8.7, 155.898, 10.18, "", "", 76.665, 
  0.6, 74.3, 0.663}, {"GTM", "North America", "Guatemala", "2020-10-14", 
  99094., 714., 484.286, 3430., 20., 13.571, 5531.167, 39.854, 27.032, 
  191.454, 1.116, 0.758, 0.98, "", "", "", "", "", "", "", "", 4512., 
  359753., 20.08, 0.252, 3088., 0.172, 0.157, 6.4, "people tested", "", "", 
  "", "", "", "", "", "", "", 49.54, 1.7915567*^7, 157.834, 22.9, 4.694, 
  3.016, 7423.808, 8.7, 155.898, 10.18, "", "", 76.665, 0.6, 74.3, 0.663}, 
 {"GTM", "North America", "Guatemala", "2020-10-15", 99765., 671., 469.286, 
  3453., 23., 15.143, 5568.621, 37.453, 26.194, 192.737, 1.284, 0.845, 0.98, 
  "", "", "", "", "", "", "", "", 4339., 364092., 20.323, 0.242, 3328., 
  0.186, 0.141, 7.1, "people tested", "", "", "", "", "", "", "", "", "", 
  49.54, 1.7915567*^7, 157.834, 22.9, 4.694, 3.016, 7423.808, 8.7, 155.898, 
  10.18, "", "", 76.665, 0.6, 74.3, 0.663}, {"GTM", "North America", 
  "Guatemala", "2020-10-16", 100431., 666., 499.429, 3478., 25., 17.429, 
  5605.795, 37.174, 27.877, 194.133, 1.395, 0.973, 0.98, "", "", "", "", "", 
  "", "", "", 4522., 368614., 20.575, 0.252, 3405., 0.19, 0.147, 6.8, 
  "people tested", "", "", "", "", "", "", "", "", "", 49.54, 1.7915567*^7, 
  157.834, 22.9, 4.694, 3.016, 7423.808, 8.7, 155.898, 10.18, "", "", 76.665, 
  0.6, 74.3, 0.663}, {"GTM", "North America", "Guatemala", "2020-10-17", 
  101028., 597., 497.714, 3515., 37., 21.429, 5639.118, 33.323, 27.781, 
  196.198, 2.065, 1.196, 0.98, "", "", "", "", "", "", "", "", 1557., 
  370171., 20.662, 0.087, 3377., 0.188, 0.147, 6.8, "people tested", "", "", 
  "", "", "", "", "", "", "", 49.54, 1.7915567*^7, 157.834, 22.9, 4.694, 
  3.016, 7423.808, 8.7, 155.898, 10.18, "", "", 76.665, 0.6, 74.3, 0.663}, 
 {"GTM", "North America", "Guatemala", "2020-10-18", 101360., 332., 520.714, 
  3530., 15., 20.857, 5657.65, 18.531, 29.065, 197.035, 0.837, 1.164, 0.98, 
  "", "", "", "", "", "", "", "", 1513., 371684., 20.746, 0.084, 3484., 
  0.194, 0.149, 6.7, "people tested", "", "", "", "", "", "", "", "", "", 
  49.54, 1.7915567*^7, 157.834, 22.9, 4.694, 3.016, 7423.808, 8.7, 155.898, 
  10.18, "", "", 76.665, 0.6, 74.3, 0.663}, {"GTM", "North America", 
  "Guatemala", "2020-10-19", 101599., 239., 539., 3541., 11., 22., 5670.99, 
  13.34, 30.086, 197.649, 0.614, 1.228, 0.98, "", "", "", "", "", "", "", "", 
  3628., 375312., 20.949, 0.203, 3474., 0.194, 0.155, 6.4, "people tested", 
  "", "", "", "", "", "", "", "", "", 49.54, 1.7915567*^7, 157.834, 22.9, 
  4.694, 3.016, 7423.808, 8.7, 155.898, 10.18, "", "", 76.665, 0.6, 74.3, 
  0.663}, {"GTM", "North America", "Guatemala", "2020-10-20", 102219., 620., 
  548.429, 3546., 5., 19.429, 5705.597, 34.607, 30.612, 197.928, 0.279, 
  1.084, 0.98, "", "", "", "", "", "", "", "", 1000., 376312., 21.005, 0.056, 
  3010., 0.168, 0.182, 5.5, "people tested", "", "", "", "", "", "", "", "", 
  "", 49.54, 1.7915567*^7, 157.834, 22.9, 4.694, 3.016, 7423.808, 8.7, 
  155.898, 10.18, "", "", 76.665, 0.6, 74.3, 0.663}, 
 {"GTM", "North America", "Guatemala", "2020-10-21", 102415., 196., 474.429, 
  3567., 21., 19.571, 5716.537, 10.94, 26.481, 199.101, 1.172, 1.092, 0.98, 
  "", "", "", "", "", "", "", "", 4105., 380417., 21.234, 0.229, 2952., 
  0.165, 0.161, 6.2, "people tested", "", "", "", "", "", "", "", "", "", 
  49.54, 1.7915567*^7, 157.834, 22.9, 4.694, 3.016, 7423.808, 8.7, 155.898, 
  10.18, "", "", 76.665, 0.6, 74.3, 0.663}, {"GTM", "North America", 
  "Guatemala", "2020-10-22", 103172., 757., 486.714, 3580., 13., 18.143, 
  5758.791, 42.254, 27.167, 199.826, 0.726, 1.013, 0.99, "", "", "", "", "", 
  "", "", "", 4532., 384949., 21.487, 0.253, 2980., 0.166, 0.163, 6.1, 
  "people tested", "", "", "", "", "", "", "", "", "", 49.54, 1.7915567*^7, 
  157.834, 22.9, 4.694, 3.016, 7423.808, 8.7, 155.898, 10.18, "", "", 76.665, 
  0.6, 74.3, 0.663}, {"GTM", "North America", "Guatemala", "2020-10-23", 
  103902., 730., 495.857, 3594., 14., 16.571, 5799.537, 40.747, 27.677, 
  200.608, 0.781, 0.925, 0.99, "", "", "", "", "", "", "", "", 4564., 
  389513., 21.742, 0.255, 2986., 0.167, 0.166, 6., "people tested", "", "", 
  "", "", "", "", "", "", "", 49.54, 1.7915567*^7, 157.834, 22.9, 4.694, 
  3.016, 7423.808, 8.7, 155.898, 10.18, "", "", 76.665, 0.6, 74.3, 0.663}, 
 {"GTM", "North America", "Guatemala", "2020-10-24", 104632., 730., 514.857, 
  3609., 15., 13.429, 5840.284, 40.747, 28.738, 201.445, 0.837, 0.75, 0.99, 
  "", "", "", "", "", "", "", "", 881., 390394., 21.791, 0.049, 2889., 0.161, 
  0.178, 5.6, "people tested", "", "", "", "", "", "", "", "", "", 49.54, 
  1.7915567*^7, 157.834, 22.9, 4.694, 3.016, 7423.808, 8.7, 155.898, 10.18, 
  "", "", 76.665, 0.6, 74.3, 0.663}, {"GTM", "North America", "Guatemala", 
  "2020-10-25", 104787., 155., 489.571, 3644., 35., 16.286, 5848.936, 8.652, 
  27.327, 203.399, 1.954, 0.909, 0.99, "", "", "", "", "", "", "", "", 828., 
  391222., 21.837, 0.046, 2791., 0.156, 0.175, 5.7, "people tested", "", "", 
  "", "", "", "", "", "", "", 49.54, 1.7915567*^7, 157.834, 22.9, 4.694, 
  3.016, 7423.808, 8.7, 155.898, 10.18, "", "", 76.665, 0.6, 74.3, 0.663}, 
 {"GTM", "North America", "Guatemala", "2020-10-26", 104894., 107., 470.714, 
  3651., 7., 15.714, 5854.908, 5.972, 26.274, 203.789, 0.391, 0.877, 0.99, 
  "", "", "", "", "", "", "", "", 4593., 395815., 22.093, 0.256, 2929., 
  0.163, 0.161, 6.2, "people tested", "", "", "", "", "", "", "", "", "", 
  49.54, 1.7915567*^7, 157.834, 22.9, 4.694, 3.016, 7423.808, 8.7, 155.898, 
  10.18, "", "", 76.665, 0.6, 74.3, 0.663}, {"GTM", "North America", 
  "Guatemala", "2020-10-27", 105571., 677., 478.857, 3665., 14., 17., 
  5892.697, 37.788, 26.729, 204.571, 0.781, 0.949, 0.99, "", "", "", "", "", 
  "", "", "", 4487., 400302., 22.344, 0.25, 3427., 0.191, 0.14, 7.2, 
  "people tested", "", "", "", "", "", "", "", "", "", 49.54, 1.7915567*^7, 
  157.834, 22.9, 4.694, 3.016, 7423.808, 8.7, 155.898, 10.18, "", "", 76.665, 
  0.6, 74.3, 0.663}, {"GTM", "North America", "Guatemala", "2020-10-28", 
  106320., 749., 557.857, 3682., 17., 16.429, 5934.504, 41.807, 31.138, 
  205.52, 0.949, 0.917, 0.99, "", "", "", "", "", "", "", "", 4212., 404514., 
  22.579, 0.235, 3442., 0.192, 0.162, 6.2, "people tested", "", "", "", "", 
  "", "", "", "", "", 49.54, 1.7915567*^7, 157.834, 22.9, 4.694, 3.016, 
  7423.808, 8.7, 155.898, 10.18, "", "", 76.665, 0.6, 74.3, 0.663}, 
 {"GTM", "North America", "Guatemala", "2020-10-29", 106790., 470., 516.857, 
  3704., 22., 17.714, 5960.738, 26.234, 28.85, 206.748, 1.228, 0.989, 0.99, 
  "", "", "", "", "", "", "", "", 5090., 409604., 22.863, 0.284, 3522., 
  0.197, 0.147, 6.8, "people tested", "", "", "", "", "", "", "", "", "", 
  49.54, 1.7915567*^7, 157.834, 22.9, 4.694, 3.016, 7423.808, 8.7, 155.898, 
  10.18, "", "", 76.665, 0.6, 74.3, 0.663}, {"GTM", "North America", 
  "Guatemala", "2020-10-30", 107339., 549., 491., 3714., 10., 17.143, 
  5991.382, 30.644, 27.406, 207.306, 0.558, 0.957, 0.99, "", "", "", "", "", 
  "", "", "", 4497., 414101., 23.114, 0.251, 3513., 0.196, 0.14, 7.2, 
  "people tested", "", "", "", "", "", "", "", "", "", 49.54, 1.7915567*^7, 
  157.834, 22.9, 4.694, 3.016, 7423.808, 8.7, 155.898, 10.18, "", "", 76.665, 
  0.6, 74.3, 0.663}, {"GTM", "North America", "Guatemala", "2020-10-31", 
  107939., 600., 472.429, 3729., 15., 17.143, 6024.872, 33.49, 26.37, 
  208.143, 0.837, 0.957, 0.99, "", "", "", "", "", "", "", "", 920., 415021., 
  23.165, 0.051, 3518., 0.196, 0.134, 7.4, "people tested", "", "", "", "", 
  "", "", "", "", "", 49.54, 1.7915567*^7, 157.834, 22.9, 4.694, 3.016, 
  7423.808, 8.7, 155.898, 10.18, "", "", 76.665, 0.6, 74.3, 0.663}, 
 {"GTM", "North America", "Guatemala", "2020-11-01", 108104., 165., 473.857, 
  3738., 9., 13.429, 6034.082, 9.21, 26.449, 208.645, 0.502, 0.75, 0.99, "", 
  "", "", "", "", "", "", "", 97., 415118., 23.171, 0.005, 3414., 0.191, 
  0.139, 7.2, "people tested", "", "", "", "", "", "", "", "", "", 49.54, 
  1.7915567*^7, 157.834, 22.9, 4.694, 3.016, 7423.808, 8.7, 155.898, 10.18, 
  "", "", 76.665, 0.6, 74.3, 0.663}, {"GTM", "North America", "Guatemala", 
  "2020-11-02", 108104., 0., 458.571, 3738., 0., 12.429, 6034.082, 0., 
  25.596, 208.645, 0., 0.694, 0.99, "", "", "", "", "", "", "", "", 1794., 
  416912., 23.271, 0.1, 3014., 0.168, 0.152, 6.6, "people tested", "", "", 
  "", "", "", "", "", "", "", 49.54, 1.7915567*^7, 157.834, 22.9, 4.694, 
  3.016, 7423.808, 8.7, 155.898, 10.18, "", "", 76.665, 0.6, 74.3, 0.663}, 
 {"GTM", "North America", "Guatemala", "2020-11-03", 108483., 379., 416., 
  3748., 10., 11.857, 6055.237, 21.155, 23.22, 209.204, 0.558, 0.662, 1., "", 
  "", "", "", "", "", "", "", 3686., 420598., 23.477, 0.206, 2899., 0.162, 
  0.143, 7., "people tested", "", "", "", "", "", "", "", "", "", 49.54, 
  1.7915567*^7, 157.834, 22.9, 4.694, 3.016, 7423.808, 8.7, 155.898, 10.18, 
  "", "", 76.665, 0.6, 74.3, 0.663}, {"GTM", "North America", "Guatemala", 
  "2020-11-04", 109147., 664., 403.857, 3752., 4., 10., 6092.3, 37.063, 
  22.542, 209.427, 0.223, 0.558, 1.01, "", "", "", "", "", "", "", "", 4308., 
  424906., 23.717, 0.24, 2913., 0.163, 0.139, 7.2, "people tested", "", "", 
  "", "", "", "", "", "", "", 49.54, 1.7915567*^7, 157.834, 22.9, 4.694, 
  3.016, 7423.808, 8.7, 155.898, 10.18, "", "", 76.665, 0.6, 74.3, 0.663}, 
 {"GTM", "North America", "Guatemala", "2020-11-05", 109849., 702., 437., 
  3766., 14., 8.857, 6131.483, 39.184, 24.392, 210.208, 0.781, 0.494, 1.02, 
  "", "", "", "", "", "", "", "", 3766., 428672., 23.927, 0.21, 2724., 0.152, 
  0.16, 6.2, "people tested", "", "", "", "", "", "", "", "", "", 49.54, 
  1.7915567*^7, 157.834, 22.9, 4.694, 3.016, 7423.808, 8.7, 155.898, 10.18, 
  "", "", 76.665, 0.6, 74.3, 0.663}, {"GTM", "North America", "Guatemala", 
  "2020-11-06", 110502., 653., 451.857, 3794., 28., 11.429, 6167.932, 36.449, 
  25.221, 211.771, 1.563, 0.638, 1.03, "", "", "", "", "", "", "", "", 3350., 
  432022., 24.114, 0.187, 2560., 0.143, 0.177, 5.7, "people tested", "", "", 
  "", "", "", "", "", "", "", 49.54, 1.7915567*^7, 157.834, 22.9, 4.694, 
  3.016, 7423.808, 8.7, 155.898, 10.18, "", "", 76.665, 0.6, 74.3, 0.663}, 
 {"GTM", "North America", "Guatemala", "2020-11-07", 111050., 548., 444.429, 
  3811., 17., 11.714, 6198.52, 30.588, 24.807, 212.72, 0.949, 0.654, 1.03, 
  "", "", "", "", "", "", "", "", 919., 432941., 24.166, 0.051, 2560., 0.143, 
  0.174, 5.8, "people tested", "", "", "", "", "", "", "", "", "", 49.54, 
  1.7915567*^7, 157.834, 22.9, 4.694, 3.016, 7423.808, 8.7, 155.898, 10.18, 
  "", "", 76.665, 0.6, 74.3, 0.663}, {"GTM", "North America", "Guatemala", 
  "2020-11-08", 111262., 212., 451.143, 3821., 10., 11.857, 6210.353, 11.833, 
  25.182, 213.278, 0.558, 0.662, 1.03, "", "", "", "", "", "", "", "", 633., 
  433574., 24.201, 0.035, 2637., 0.147, 0.171, 5.8, "people tested", "", "", 
  "", "", "", "", "", "", "", 49.54, 1.7915567*^7, 157.834, 22.9, 4.694, 
  3.016, 7423.808, 8.7, 155.898, 10.18, "", "", 76.665, 0.6, 74.3, 0.663}, 
 {"GTM", "North America", "Guatemala", "2020-11-09", 111360., 98., 465.143, 
  3823., 2., 12.143, 6215.823, 5.47, 25.963, 213.39, 0.112, 0.678, 1.03, "", 
  "", "", "", "", "", "", "", 4520., 438094., 24.453, 0.252, 3026., 0.169, 
  0.154, 6.5, "people tested", "", "", "", "", "", "", "", "", "", 49.54, 
  1.7915567*^7, 157.834, 22.9, 4.694, 3.016, 7423.808, 8.7, 155.898, 10.18, 
  "", "", 76.665, 0.6, 74.3, 0.663}, {"GTM", "North America", "Guatemala", 
  "2020-11-10", 112129., 769., 520.857, 3832., 9., 12., 6258.747, 42.924, 
  29.073, 213.892, 0.502, 0.67, 1.04, "", "", "", "", "", "", "", "", 4502., 
  442596., 24.705, 0.251, 3143., 0.175, 0.166, 6., "people tested", "", "", 
  "", "", "", "", "", "", "", 49.54, 1.7915567*^7, 157.834, 22.9, 4.694, 
  3.016, 7423.808, 8.7, 155.898, 10.18, "", "", 76.665, 0.6, 74.3, 0.663}, 
 {"GTM", "North America", "Guatemala", "2020-11-11", 112811., 682., 523.429, 
  3845., 13., 13.286, 6296.814, 38.067, 29.216, 214.618, 0.726, 0.742, 1.04, 
  "", "", "", "", "", "", "", "", 5394., 447990., 25.006, 0.301, 3298., 
  0.184, 0.159, 6.3, "people tested", "", "", "", "", "", "", "", "", "", 
  49.54, 1.7915567*^7, 157.834, 22.9, 4.694, 3.016, 7423.808, 8.7, 155.898, 
  10.18, "", "", 76.665, 0.6, 74.3, 0.663}, {"GTM", "North America", 
  "Guatemala", "2020-11-12", 113543., 732., 527.714, 3858., 13., 13.143, 
  6337.673, 40.858, 29.456, 215.343, 0.726, 0.734, 1.04, "", "", "", "", "", 
  "", "", "", 4216., 452206., 25.241, 0.235, 3362., 0.188, 0.157, 6.4, 
  "people tested", "", "", "", "", "", "", "", "", "", 49.54, 1.7915567*^7, 
  157.834, 22.9, 4.694, 3.016, 7423.808, 8.7, 155.898, 10.18, "", "", 76.665, 
  0.6, 74.3, 0.663}, {"GTM", "North America", "Guatemala", "2020-11-13", 
  114123., 580., 517.286, 3880., 22., 12.286, 6370.047, 32.374, 28.874, 
  216.571, 1.228, 0.686, 1.03, "", "", "", "", "", "", "", "", 4377., 
  456583., 25.485, 0.244, 3509., 0.196, 0.147, 6.8, "people tested", "", "", 
  "", "", "", "", "", "", "", 49.54, 1.7915567*^7, 157.834, 22.9, 4.694, 
  3.016, 7423.808, 8.7, 155.898, 10.18, "", "", 76.665, 0.6, 74.3, 0.663}, 
 {"GTM", "North America", "Guatemala", "2020-11-14", 114719., 596., 524.143, 
  3920., 40., 15.571, 6403.314, 33.267, 29.256, 218.804, 2.233, 0.869, 1.03, 
  "", "", "", "", "", "", "", "", 1005., 457588., 25.541, 0.056, 3521., 
  0.197, 0.149, 6.7, "people tested", "", "", "", "", "", "", "", "", "", 
  49.54, 1.7915567*^7, 157.834, 22.9, 4.694, 3.016, 7423.808, 8.7, 155.898, 
  10.18, "", "", 76.665, 0.6, 74.3, 0.663}, {"GTM", "North America", 
  "Guatemala", "2020-11-15", 114885., 166., 517.571, 3932., 12., 15.857, 
  6412.58, 9.266, 28.889, 219.474, 0.67, 0.885, 1.03, "", "", "", "", "", "", 
  "", "", 962., 458550., 25.595, 0.054, 3568., 0.199, 0.145, 6.9, 
  "people tested", "", "", "", "", "", "", "", "", "", 49.54, 1.7915567*^7, 
  157.834, 22.9, 4.694, 3.016, 7423.808, 8.7, 155.898, 10.18, "", "", 76.665, 
  0.6, 74.3, 0.663}, {"GTM", "North America", "Guatemala", "2020-11-16", 
  115032., 147., 524.571, 3938., 6., 16.429, 6420.785, 8.205, 29.28, 219.809, 
  0.335, 0.917, 1.03, "", "", "", "", "", "", "", "", 4741., 463291., 25.86, 
  0.265, 3600., 0.201, 0.146, 6.9, "people tested", "", "", "", "", "", "", 
  "", "", "", 49.54, 1.7915567*^7, 157.834, 22.9, 4.694, 3.016, 7423.808, 
  8.7, 155.898, 10.18, "", "", 76.665, 0.6, 74.3, 0.663}, 
 {"GTM", "North America", "Guatemala", "2020-11-17", 115730., 698., 514.429, 
  3947., 9., 16.429, 6459.745, 38.961, 28.714, 220.311, 0.502, 0.917, 1.03, 
  "", "", "", "", "", "", "", "", 3714., 467005., 26.067, 0.207, 3487., 
  0.195, 0.148, 6.8, "people tested", "", "", "", "", "", "", "", "", "", 
  49.54, 1.7915567*^7, 157.834, 22.9, 4.694, 3.016, 7423.808, 8.7, 155.898, 
  10.18, "", "", 76.665, 0.6, 74.3, 0.663}, {"GTM", "North America", 
  "Guatemala", "2020-11-18", 116381., 651., 510., 4008., 61., 23.286, 
  6496.082, 36.337, 28.467, 223.716, 3.405, 1.3, 1.03, "", "", "", "", "", 
  "", "", "", 4532., 471537., 26.32, 0.253, 3364., 0.188, 0.152, 6.6, 
  "people tested", "", "", "", "", "", "", "", "", "", 49.54, 1.7915567*^7, 
  157.834, 22.9, 4.694, 3.016, 7423.808, 8.7, 155.898, 10.18, "", "", 76.665, 
  0.6, 74.3, 0.663}, {"GTM", "North America", "Guatemala", "2020-11-19", 
  117066., 685., 503.286, 4050., 42., 27.429, 6534.317, 38.235, 28.092, 
  226.06, 2.344, 1.531, 1.03, "", "", "", "", "", "", "", "", 4375., 475912., 
  26.564, 0.244, 3387., 0.189, 0.149, 6.7, "people tested", "", "", "", "", 
  "", "", "", "", "", 49.54, 1.7915567*^7, 157.834, 22.9, 4.694, 3.016, 
  7423.808, 8.7, 155.898, 10.18, "", "", 76.665, 0.6, 74.3, 0.663}, 
 {"GTM", "North America", "Guatemala", "2020-11-20", 117757., 691., 519.143, 
  4067., 17., 26.714, 6572.887, 38.57, 28.977, 227.009, 0.949, 1.491, 1.03, 
  "", "", "", "", "", "", "", "", 4077., 479989., 26.792, 0.228, 3344., 
  0.187, 0.155, 6.4, "people tested", "", "", "", "", "", "", "", "", "", 
  49.54, 1.7915567*^7, 157.834, 22.9, 4.694, 3.016, 7423.808, 8.7, 155.898, 
  10.18, "", "", 76.665, 0.6, 74.3, 0.663}, {"GTM", "North America", 
  "Guatemala", "2020-11-21", 118417., 660., 528.286, 4074., 7., 22., 
  6609.727, 36.839, 29.488, 227.4, 0.391, 1.228, 1.03, "", "", "", "", "", 
  "", "", "", 1276., 481265., 26.863, 0.071, 3382., 0.189, 0.156, 6.4, 
  "people tested", "", "", "", "", "", "", "", "", "", 49.54, 1.7915567*^7, 
  157.834, 22.9, 4.694, 3.016, 7423.808, 8.7, 155.898, 10.18, "", "", 76.665, 
  0.6, 74.3, 0.663}, {"GTM", "North America", "Guatemala", "2020-11-22", 
  118629., 212., 534.857, 4076., 2., 20.571, 6621.56, 11.833, 29.854, 
  227.512, 0.112, 1.148, 1.02, "", "", "", "", "", "", "", "", 572., 481837., 
  26.895, 0.032, 3327., 0.186, 0.161, 6.2, "people tested", "", "", "", "", 
  "", "", "", "", "", 49.54, 1.7915567*^7, 157.834, 22.9, 4.694, 3.016, 
  7423.808, 8.7, 155.898, 10.18, "", "", 76.665, 0.6, 74.3, 0.663}, 
 {"GTM", "North America", "Guatemala", "2020-11-23", 118722., 93., 527.143, 
  4092., 16., 22., 6626.751, 5.191, 29.424, 228.405, 0.893, 1.228, 1.02, "", 
  "", "", "", "", "", "", "", 4338., 486175., 27.137, 0.242, 3269., 0.182, 
  0.161, 6.2, "people tested", "", "", "", "", "", "", "", "", "", 49.54, 
  1.7915567*^7, 157.834, 22.9, 4.694, 3.016, 7423.808, 8.7, 155.898, 10.18, 
  "", "", 76.665, 0.6, 74.3, 0.663}, {"GTM", "North America", "Guatemala", 
  "2020-11-24", 119349., 627., 517., 4099., 7., 21.714, 6661.748, 34.997, 
  28.858, 228.795, 0.391, 1.212, 1.02, "", "", "", "", "", "", "", "", 4138., 
  490313., 27.368, 0.231, 3330., 0.186, 0.155, 6.4, "people tested", "", "", 
  "", "", "", "", "", "", "", 49.54, 1.7915567*^7, 157.834, 22.9, 4.694, 
  3.016, 7423.808, 8.7, 155.898, 10.18, "", "", 76.665, 0.6, 74.3, 0.663}, 
 {"GTM", "North America", "Guatemala", "2020-11-25", 119989., 640., 515.429, 
  4107., 8., 14.143, 6697.472, 35.723, 28.77, 229.242, 0.447, 0.789, 1.02, 
  "", "", "", "", "", "", "", "", 4022., 494335., 27.592, 0.224, 3257., 
  0.182, 0.158, 6.3, "people tested", "", "", "", "", "", "", "", "", "", 
  49.54, 1.7915567*^7, 157.834, 22.9, 4.694, 3.016, 7423.808, 8.7, 155.898, 
  10.18, "", "", 76.665, 0.6, 74.3, 0.663}, {"GTM", "North America", 
  "Guatemala", "2020-11-26", 120685., 696., 517., 4133., 26., 11.857, 
  6736.32, 38.849, 28.858, 230.693, 1.451, 0.662, 1.02, "", "", "", "", "", 
  "", "", "", 3181., 497516., 27.77, 0.178, 3086., 0.172, 0.168, 6., 
  "people tested", "", "", "", "", "", "", "", "", "", 49.54, 1.7915567*^7, 
  157.834, 22.9, 4.694, 3.016, 7423.808, 8.7, 155.898, 10.18, "", "", 76.665, 
  0.6, 74.3, 0.663}, {"GTM", "North America", "Guatemala", "2020-11-27", 
  121132., 447., 482.143, 4141., 8., 10.571, 6761.271, 24.95, 26.912, 231.14, 
  0.447, 0.59, 1.02, "", "", "", "", "", "", "", "", 4133., 501649., 28.001, 
  0.231, 3094., 0.173, 0.156, 6.4, "people tested", "", "", "", "", "", "", 
  "", "", "", 49.54, 1.7915567*^7, 157.834, 22.9, 4.694, 3.016, 7423.808, 
  8.7, 155.898, 10.18, "", "", 76.665, 0.6, 74.3, 0.663}, 
 {"GTM", "North America", "Guatemala", "2020-11-28", 121798., 666., 483., 
  4161., 20., 12.429, 6798.445, 37.174, 26.96, 232.256, 1.116, 0.694, 1.02, 
  "", "", "", "", "", "", "", "", 1591., 503240., 28.09, 0.089, 3139., 0.175, 
  0.154, 6.5, "people tested", "", "", "", "", "", "", "", "", "", 49.54, 
  1.7915567*^7, 157.834, 22.9, 4.694, 3.016, 7423.808, 8.7, 155.898, 10.18, 
  "", "", 76.665, 0.6, 74.3, 0.663}, {"GTM", "North America", "Guatemala", 
  "2020-11-29", 121971., 173., 477.429, 4166., 5., 12.857, 6808.102, 9.656, 
  26.649, 232.535, 0.279, 0.718, 1.02, "", "", "", "", "", "", "", "", 668., 
  503908., 28.127, 0.037, 3153., 0.176, 0.151, 6.6, "people tested", "", "", 
  "", "", "", "", "", "", "", 49.54, 1.7915567*^7, 157.834, 22.9, 4.694, 
  3.016, 7423.808, 8.7, 155.898, 10.18, "", "", 76.665, 0.6, 74.3, 0.663}, 
 {"GTM", "North America", "Guatemala", "2020-11-30", 122062., 91., 477.143, 
  4171., 5., 11.286, 6813.181, 5.079, 26.633, 232.814, 0.279, 0.63, 1.02, "", 
  "", "", "", "", "", "", "", 4656., 508564., 28.387, 0.26, 3198., 0.179, 
  0.149, 6.7, "people tested", "", "", "", "", "", "", "", "", "", 49.54, 
  1.7915567*^7, 157.834, 22.9, 4.694, 3.016, 7423.808, 8.7, 155.898, 10.18, 
  "", "", 76.665, 0.6, 74.3, 0.663}, {"GTM", "North America", "Guatemala", 
  "2020-12-01", 122774., 712., 489.286, 4178., 7., 11.286, 6852.923, 39.742, 
  27.311, 233.205, 0.391, 0.63, 1.02, "", "", "", "", "", "", "", "", 4616., 
  513180., 28.644, 0.258, 3267., 0.182, 0.15, 6.7, "people tested", "", "", 
  "", "", "", "", "", "", "", 49.54, 1.7915567*^7, 157.834, 22.9, 4.694, 
  3.016, 7423.808, 8.7, 155.898, 10.18, "", "", 76.665, 0.6, 74.3, 0.663}, 
 {"GTM", "North America", "Guatemala", "2020-12-02", 123460., 686., 495.857, 
  4191., 13., 12., 6891.214, 38.291, 27.677, 233.931, 0.726, 0.67, 1.03, "", 
  "", "", "", "", "", "", "", 4415., 517595., 28.891, 0.246, 3323., 0.185, 
  0.149, 6.7, "people tested", "", "", "", "", "", "", "", "", "", 49.54, 
  1.7915567*^7, 157.834, 22.9, 4.694, 3.016, 7423.808, 8.7, 155.898, 10.18, 
  "", "", 76.665, 0.6, 74.3, 0.663}, {"GTM", "North America", "Guatemala", 
  "2020-12-03", 124053., 593., 481.143, 4209., 18., 10.857, 6924.313, 33.1, 
  26.856, 234.935, 1.005, 0.606, 1.03, "", "", "", "", "", "", "", "", 3720., 
  521315., 29.098, 0.208, 3400., 0.19, 0.142, 7.1, "people tested", "", "", 
  "", "", "", "", "", "", "", 49.54, 1.7915567*^7, 157.834, 22.9, 4.694, 
  3.016, 7423.808, 8.7, 155.898, 10.18, "", "", 76.665, 0.6, 74.3, 0.663}, 
 {"GTM", "North America", "Guatemala", "2020-12-04", 124805., 752., 524.714, 
  4224., 15., 11.857, 6966.288, 41.975, 29.288, 235.773, 0.837, 0.662, 1.03, 
  "", "", "", "", "", "", "", "", 4022., 525337., 29.323, 0.224, 3384., 
  0.189, 0.155, 6.4, "people tested", "", "", "", "", "", "", "", "", "", 
  49.54, 1.7915567*^7, 157.834, 22.9, 4.694, 3.016, 7423.808, 8.7, 155.898, 
  10.18, "", "", 76.665, 0.6, 74.3, 0.663}, {"GTM", "North America", 
  "Guatemala", "2020-12-05", 125352., 547., 507.714, 4239., 15., 11.143, 
  6996.82, 30.532, 28.339, 236.61, 0.837, 0.622, 1.03, "", "", "", "", "", 
  "", "", "", 1221., 526558., 29.391, 0.068, 3331., 0.186, 0.152, 6.6, 
  "people tested", "", "", "", "", "", "", "", "", "", 49.54, 1.7915567*^7, 
  157.834, 22.9, 4.694, 3.016, 7423.808, 8.7, 155.898, 10.18, "", "", 76.665, 
  0.6, 74.3, 0.663}, {"GTM", "North America", "Guatemala", "2020-12-06", 
  125550., 198., 511.286, 4250., 11., 12., 7007.872, 11.052, 28.539, 237.224, 
  0.614, 0.67, 1.03, "", "", "", "", "", "", "", "", 697., 527255., 29.43, 
  0.039, 3335., 0.186, 0.153, 6.5, "people tested", "", "", "", "", "", "", 
  "", "", "", 49.54, 1.7915567*^7, 157.834, 22.9, 4.694, 3.016, 7423.808, 
  8.7, 155.898, 10.18, "", "", 76.665, 0.6, 74.3, 0.663}, 
 {"GTM", "North America", "Guatemala", "2020-12-07", 125674., 124., 516., 
  4274., 24., 14.714, 7014.793, 6.921, 28.802, 238.563, 1.34, 0.821, 1.03, 
  "", "", "", "", "", "", "", "", 4365., 531620., 29.674, 0.244, 3294., 
  0.184, 0.157, 6.4, "people tested", "", "", "", "", "", "", "", "", "", 
  49.54, 1.7915567*^7, 157.834, 22.9, 4.694, 3.016, 7423.808, 8.7, 155.898, 
  10.18, "", "", 76.665, 0.6, 74.3, 0.663}, {"GTM", "North America", 
  "Guatemala", "2020-12-08", 126473., 799., 528.429, 4286., 12., 15.429, 
  7059.391, 44.598, 29.495, 239.233, 0.67, 0.861, 1.03, "", "", "", "", "", 
  "", "", "", 4399., 536019., 29.919, 0.246, 3263., 0.182, 0.162, 6.2, 
  "people tested", "", "", "", "", "", "", "", "", "", 49.54, 1.7915567*^7, 
  157.834, 22.9, 4.694, 3.016, 7423.808, 8.7, 155.898, 10.18, "", "", 76.665, 
  0.6, 74.3, 0.663}, {"GTM", "North America", "Guatemala", "2020-12-09", 
  127127., 654., 523.857, 4311., 25., 17.143, 7095.896, 36.505, 29.24, 
  240.629, 1.395, 0.957, 1.03, "", "", "", "", "", "", "", "", 4849., 
  540868., 30.19, 0.271, 3325., 0.186, 0.158, 6.3, "people tested", "", "", 
  "", "", "", "", "", "", "", 49.54, 1.7915567*^7, 157.834, 22.9, 4.694, 
  3.016, 7423.808, 8.7, 155.898, 10.18, "", "", 76.665, 0.6, 74.3, 0.663}, 
 {"GTM", "North America", "Guatemala", "2020-12-10", 127786., 659., 533.286, 
  4345., 34., 19.429, 7132.68, 36.784, 29.767, 242.527, 1.898, 1.084, 1.03, 
  "", "", "", "", "", "", "", "", 3939., 544807., 30.41, 0.22, 3356., 0.187, 
  0.159, 6.3, "people tested", "", "", "", "", "", "", "", "", "", 49.54, 
  1.7915567*^7, 157.834, 22.9, 4.694, 3.016, 7423.808, 8.7, 155.898, 10.18, 
  "", "", 76.665, 0.6, 74.3, 0.663}, {"GTM", "North America", "Guatemala", 
  "2020-12-11", 128541., 755., 533.714, 4376., 31., 21.714, 7174.822, 42.142, 
  29.791, 244.257, 1.73, 1.212, 1.03, "", "", "", "", "", "", "", "", 4443., 
  549250., 30.658, 0.248, 3416., 0.191, 0.156, 6.4, "people tested", "", "", 
  "", "", "", "", "", "", "", 49.54, 1.7915567*^7, 157.834, 22.9, 4.694, 
  3.016, 7423.808, 8.7, 155.898, 10.18, "", "", 76.665, 0.6, 74.3, 0.663}, 
 {"GTM", "North America", "Guatemala", "2020-12-12", 129099., 558., 535.286, 
  4405., 29., 23.714, 7205.968, 31.146, 29.878, 245.876, 1.619, 1.324, 1.02, 
  "", "", "", "", "", "", "", "", 1338., 550588., 30.732, 0.075, 3433., 
  0.192, 0.156, 6.4, "people tested", "", "", "", "", "", "", "", "", "", 
  49.54, 1.7915567*^7, 157.834, 22.9, 4.694, 3.016, 7423.808, 8.7, 155.898, 
  10.18, "", "", 76.665, 0.6, 74.3, 0.663}, {"GTM", "North America", 
  "Guatemala", "2020-12-13", 129282., 183., 533.143, 4423., 18., 24.714, 
  7216.182, 10.215, 29.759, 246.88, 1.005, 1.379, 1.02, "", "", "", "", "", 
  "", "", "", 549., 551137., 30.763, 0.031, 3412., 0.19, 0.156, 6.4, 
  "people tested", "", "", "", "", "", "", "", "", "", 49.54, 1.7915567*^7, 
  157.834, 22.9, 4.694, 3.016, 7423.808, 8.7, 155.898, 10.18, "", "", 76.665, 
  0.6, 74.3, 0.663}, {"GTM", "North America", "Guatemala", "2020-12-14", 
  129405., 123., 533., 4445., 22., 24.429, 7223.048, 6.866, 29.751, 248.108, 
  1.228, 1.364, 1.02, "", "", "", "", "", "", "", "", 4430., 555567., 31.01, 
  0.247, 3421., 0.191, 0.156, 6.4, "people tested", "", "", "", "", "", "", 
  "", "", "", 49.54, 1.7915567*^7, 157.834, 22.9, 4.694, 3.016, 7423.808, 
  8.7, 155.898, 10.18, "", "", 76.665, 0.6, 74.3, 0.663}, 
 {"GTM", "North America", "Guatemala", "2020-12-15", 130082., 677., 515.571, 
  4476., 31., 27.143, 7260.836, 37.788, 28.778, 249.839, 1.73, 1.515, 1.01, 
  "", "", "", "", "", "", "", "", 4698., 560265., 31.273, 0.262, 3464., 
  0.193, 0.149, 6.7, "people tested", "", "", "", "", "", "", "", "", "", 
  49.54, 1.7915567*^7, 157.834, 22.9, 4.694, 3.016, 7423.808, 8.7, 155.898, 
  10.18, "", "", 76.665, 0.6, 74.3, 0.663}, {"GTM", "North America", 
  "Guatemala", "2020-12-16", 130828., 746., 528.714, 4510., 34., 28.429, 
  7302.476, 41.64, 29.511, 251.736, 1.898, 1.587, 1.01, "", "", "", "", "", 
  "", "", "", 4653., 564918., 31.532, 0.26, 3436., 0.192, 0.154, 6.5, 
  "people tested", "", "", "", "", "", "", "", "", "", 49.54, 1.7915567*^7, 
  157.834, 22.9, 4.694, 3.016, 7423.808, 8.7, 155.898, 10.18, "", "", 76.665, 
  0.6, 74.3, 0.663}, {"GTM", "North America", "Guatemala", "2020-12-17", 
  131435., 607., 521.286, 4551., 41., 29.429, 7336.357, 33.881, 29.097, 
  254.025, 2.289, 1.643, 1.01, "", "", "", "", "", "", "", "", 4691., 
  569609., 31.794, 0.262, 3543., 0.198, 0.147, 6.8, "people tested", "", "", 
  "", "", "", "", "", "", "", 49.54, 1.7915567*^7, 157.834, 22.9, 4.694, 
  3.016, 7423.808, 8.7, 155.898, 10.18, "", "", 76.665, 0.6, 74.3, 0.663}, 
 {"GTM", "North America", "Guatemala", "2020-12-18", 132062., 627., 503., 
  4589., 38., 30.429, 7371.355, 34.997, 28.076, 256.146, 2.121, 1.698, 1.01, 
  "", "", "", "", "", "", "", "", 4348., 573957., 32.037, 0.243, 3530., 
  0.197, 0.142, 7., "people tested", "", "", "", "", "", "", "", "", "", 
  49.54, 1.7915567*^7, 157.834, 22.9, 4.694, 3.016, 7423.808, 8.7, 155.898, 
  10.18, "", "", 76.665, 0.6, 74.3, 0.663}, {"GTM", "North America", 
  "Guatemala", "2020-12-19", 132595., 533., 499.429, 4624., 35., 31.286, 
  7401.105, 29.751, 27.877, 258.1, 1.954, 1.746, 1.01, "", "", "", "", "", 
  "", "", "", 1455., 575412., 32.118, 0.081, 3546., 0.198, 0.141, 7.1, 
  "people tested", "", "", "", "", "", "", "", "", "", 49.54, 1.7915567*^7, 
  157.834, 22.9, 4.694, 3.016, 7423.808, 8.7, 155.898, 10.18, "", "", 76.665, 
  0.6, 74.3, 0.663}, {"GTM", "North America", "Guatemala", "2020-12-20", 
  132765., 170., 497.571, 4656., 32., 33.286, 7410.594, 9.489, 27.773, 
  259.886, 1.786, 1.858, 1.01, "", "", "", "", "", "", "", "", 703., 576115., 
  32.157, 0.039, 3568., 0.199, 0.139, 7.2, "people tested", "", "", "", "", 
  "", "", "", "", "", 49.54, 1.7915567*^7, 157.834, 22.9, 4.694, 3.016, 
  7423.808, 8.7, 155.898, 10.18, "", "", 76.665, 0.6, 74.3, 0.663}, 
 {"GTM", "North America", "Guatemala", "2020-12-21", 132867., 102., 494.571, 
  4688., 32., 34.714, 7416.288, 5.693, 27.606, 261.672, 1.786, 1.938, 1.01, 
  "", "", "", "", "", "", "", "", 4803., 580918., 32.425, 0.268, 3622., 
  0.202, 0.137, 7.3, "people tested", "", "", "", "", "", "", "", "", "", 
  49.54, 1.7915567*^7, 157.834, 22.9, 4.694, 3.016, 7423.808, 8.7, 155.898, 
  10.18, "", "", 76.665, 0.6, 74.3, 0.663}, {"GTM", "North America", 
  "Guatemala", "2020-12-22", 133601., 734., 502.714, 4718., 30., 34.571, 
  7457.258, 40.97, 28.06, 263.346, 1.675, 1.93, 1., "", "", "", "", "", "", 
  "", "", 5680., 586598., 32.742, 0.317, 3762., 0.21, 0.134, 7.5, 
  "people tested", "", "", "", "", "", "", "", "", "", 49.54, 1.7915567*^7, 
  157.834, 22.9, 4.694, 3.016, 7423.808, 8.7, 155.898, 10.18, "", "", 76.665, 
  0.6, 74.3, 0.663}, {"GTM", "North America", "Guatemala", "2020-12-23", 
  134256., 655., 489.714, 4739., 21., 32.714, 7493.818, 36.56, 27.335, 
  264.519, 1.172, 1.826, 1., "", "", "", "", "", "", "", "", 4882., 591480., 
  33.015, 0.273, 3795., 0.212, 0.129, 7.7, "people tested", "", "", "", "", 
  "", "", "", "", "", 52.31, 1.7915567*^7, 157.834, 22.9, 4.694, 3.016, 
  7423.808, 8.7, 155.898, 10.18, "", "", 76.665, 0.6, 74.3, 0.663}, 
 {"GTM", "North America", "Guatemala", "2020-12-24", 134894., 638., 494.143, 
  4749., 10., 28.286, 7529.43, 35.611, 27.582, 265.077, 0.558, 1.579, 1., "", 
  "", "", "", "", "", "", "", 1074., 592554., 33.075, 0.06, 3278., 0.183, 
  0.151, 6.6, "people tested", "", "", "", "", "", "", "", "", "", 52.31, 
  1.7915567*^7, 157.834, 22.9, 4.694, 3.016, 7423.808, 8.7, 155.898, 10.18, 
  "", "", 76.665, 0.6, 74.3, 0.663}, {"GTM", "North America", "Guatemala", 
  "2020-12-25", 135080., 186., 431.143, 4757., 8., 24., 7539.812, 10.382, 
  24.065, 265.523, 0.447, 1.34, 1., "", "", "", "", "", "", "", "", 425., 
  592979., 33.099, 0.024, 2717., 0.152, 0.159, 6.3, "people tested", "", "", 
  "", "", "", "", "", "", "", 52.31, 1.7915567*^7, 157.834, 22.9, 4.694, 
  3.016, 7423.808, 8.7, 155.898, 10.18, "", "", 76.665, 0.6, 74.3, 0.663}, 
 {"GTM", "North America", "Guatemala", "2020-12-26", 135171., 91., 368., 
  4763., 6., 19.857, 7544.891, 5.079, 20.541, 265.858, 0.335, 1.108, 1.01, 
  "", "", "", "", "", "", "", "", 928., 593907., 33.15, 0.052, 2642., 0.147, 
  0.139, 7.2, "people tested", "", "", "", "", "", "", "", "", "", 52.31, 
  1.7915567*^7, 157.834, 22.9, 4.694, 3.016, 7423.808, 8.7, 155.898, 10.18, 
  "", "", 76.665, 0.6, 74.3, 0.663}, {"GTM", "North America", "Guatemala", 
  "2020-12-27", 135309., 138., 363.429, 4768., 5., 16., 7552.594, 7.703, 
  20.286, 266.137, 0.279, 0.893, 1.03, "", "", "", "", "", "", "", "", 709., 
  594616., 33.19, 0.04, 2643., 0.148, 0.138, 7.3, "people tested", "", "", 
  "", "", "", "", "", "", "", 52.31, 1.7915567*^7, 157.834, 22.9, 4.694, 
  3.016, 7423.808, 8.7, 155.898, 10.18, "", "", 76.665, 0.6, 74.3, 0.663}, 
 {"GTM", "North America", "Guatemala", "2020-12-28", 135441., 132., 367.714, 
  4773., 5., 12.143, 7559.962, 7.368, 20.525, 266.416, 0.279, 0.678, 1.05, 
  "", "", "", "", "", "", "", "", 4364., 598980., 33.433, 0.244, 2580., 
  0.144, 0.143, 7., "people tested", "", "", "", "", "", "", "", "", "", 
  52.31, 1.7915567*^7, 157.834, 22.9, 4.694, 3.016, 7423.808, 8.7, 155.898, 
  10.18, "", "", 76.665, 0.6, 74.3, 0.663}, {"GTM", "North America", 
  "Guatemala", "2020-12-29", 136287., 846., 383.714, 4781., 8., 9., 7607.183, 
  47.222, 21.418, 266.863, 0.447, 0.502, 1.07, "", "", "", "", "", "", "", 
  "", 5007., 603987., 33.713, 0.279, 2484., 0.139, 0.154, 6.5, 
  "people tested", "", "", "", "", "", "", "", "", "", 52.31, 1.7915567*^7, 
  157.834, 22.9, 4.694, 3.016, 7423.808, 8.7, 155.898, 10.18, "", "", 76.665, 
  0.6, 74.3, 0.663}, {"GTM", "North America", "Guatemala", "2020-12-30", 
  137166., 879., 415.714, 4803., 22., 9.143, 7656.247, 49.063, 23.204, 
  268.091, 1.228, 0.51, 1.08, "", "", "", "", "", "", "", "", 4473., 608460., 
  33.963, 0.25, 2426., 0.135, 0.171, 5.8, "people tested", "", "", "", "", 
  "", "", "", "", "", 52.31, 1.7915567*^7, 157.834, 22.9, 4.694, 3.016, 
  7423.808, 8.7, 155.898, 10.18, "", "", 76.665, 0.6, 74.3, 0.663}, 
 {"GTM", "North America", "Guatemala", "2020-12-31", 138012., 846., 445.429, 
  4813., 10., 9.143, 7703.468, 47.222, 24.863, 268.649, 0.558, 0.51, 1.09, 
  "", "", "", "", "", "", "", "", 1208., 609668., 34.03, 0.067, 2445., 0.136, 
  0.182, 5.5, "people tested", "", "", "", "", "", "", "", "", "", 52.31, 
  1.7915567*^7, 157.834, 22.9, 4.694, 3.016, 7423.808, 8.7, 155.898, 10.18, 
  "", "", 76.665, 0.6, 74.3, 0.663}, {"GTM", "North America", "Guatemala", 
  "2021-01-01", 138236., 224., 450.857, 4820., 7., 9., 7715.971, 12.503, 
  25.166, 269.04, 0.391, 0.502, 1.08, "", "", "", "", "", "", "", "", 683., 
  610351., 34.068, 0.038, 2482., 0.139, 0.182, 5.5, "people tested", "", "", 
  "", "", "", "", "", "", "", 52.31, 1.7915567*^7, 157.834, 22.9, 4.694, 
  3.016, 7423.808, 8.7, 155.898, 10.18, "", "", 76.665, 0.6, 74.3, 0.663}, 
 {"GTM", "North America", "Guatemala", "2021-01-02", 138316., 80., 449.286, 
  4827., 7., 9.143, 7720.437, 4.465, 25.078, 269.43, 0.391, 0.51, 1.09, "", 
  "", "", "", "", "", "", "", 687., 611038., 34.107, 0.038, 2447., 0.137, 
  0.184, 5.4, "people tested", "", "", "", "", "", "", "", "", "", 52.31, 
  1.7915567*^7, 157.834, 22.9, 4.694, 3.016, 7423.808, 8.7, 155.898, 10.18, 
  "", "", 76.665, 0.6, 74.3, 0.663}, {"GTM", "North America", "Guatemala", 
  "2021-01-03", 138475., 159., 452.286, 4833., 6., 9.286, 7729.312, 8.875, 
  25.245, 269.765, 0.335, 0.518, 1.11, "", "", "", "", "", "", "", "", 611., 
  611649., 34.141, 0.034, 2433., 0.136, 0.186, 5.4, "people tested", "", "", 
  "", "", "", "", "", "", "", 52.31, 1.7915567*^7, 157.834, 22.9, 4.694, 
  3.016, 7423.808, 8.7, 155.898, 10.18, "", "", 76.665, 0.6, 74.3, 0.663}, 
 {"GTM", "North America", "Guatemala", "2021-01-04", 138656., 181., 459.286, 
  4835., 2., 8.857, 7739.415, 10.103, 25.636, 269.877, 0.112, 0.494, 1.13, 
  "", "", "", "", "", "", "", "", 5197., 616846., 34.431, 0.29, 2552., 0.142, 
  0.18, 5.6, "people tested", "", "", "", "", "", "", "", "", "", 48.61, 
  1.7915567*^7, 157.834, 22.9, 4.694, 3.016, 7423.808, 8.7, 155.898, 10.18, 
  "", "", 76.665, 0.6, 74.3, 0.663}, {"GTM", "North America", "Guatemala", 
  "2021-01-05", 139419., 763., 447.429, 4859., 24., 11.143, 7782.003, 42.589, 
  24.974, 271.217, 1.34, 0.622, 1.15, "", "", "", "", "", "", "", "", 4806., 
  621652., 34.699, 0.268, 2524., 0.141, 0.177, 5.6, "people tested", "", "", 
  "", "", "", "", "", "", "", 48.61, 1.7915567*^7, 157.834, 22.9, 4.694, 
  3.016, 7423.808, 8.7, 155.898, 10.18, "", "", 76.665, 0.6, 74.3, 0.663}, 
 {"GTM", "North America", "Guatemala", "2021-01-06", 140202., 783., 433.714, 
  4899., 40., 13.714, 7825.708, 43.705, 24.209, 273.449, 2.233, 0.765, 1.17, 
  "", "", "", "", "", "", "", "", 5519., 627171., 35.007, 0.308, 2673., 
  0.149, 0.162, 6.2, "people tested", "", "", "", "", "", "", "", "", "", 
  48.61, 1.7915567*^7, 157.834, 22.9, 4.694, 3.016, 7423.808, 8.7, 155.898, 
  10.18, "", "", 76.665, 0.6, 74.3, 0.663}, {"GTM", "North America", 
  "Guatemala", "2021-01-07", 141074., 872., 437.429, 4928., 29., 16.429, 
  7874.381, 48.673, 24.416, 275.068, 1.619, 0.917, 1.18, "", "", "", "", "", 
  "", "", "", 5477., 632648., 35.313, 0.306, 3283., 0.183, 0.133, 7.5, 
  "people tested", "", "", "", "", "", "", "", "", "", 48.61, 1.7915567*^7, 
  157.834, 22.9, 4.694, 3.016, 7423.808, 8.7, 155.898, 10.18, "", "", 76.665, 
  0.6, 74.3, 0.663}, {"GTM", "North America", "Guatemala", "2021-01-08", 
  142064., 990., 546.857, 4972., 44., 21.714, 7929.64, 55.259, 30.524, 
  277.524, 2.456, 1.212, 1.19, "", "", "", "", "", "", "", "", 5997., 
  638645., 35.647, 0.335, 4042., 0.226, 0.135, 7.4, "people tested", "", "", 
  "", "", "", "", "", "", "", 48.61, 1.7915567*^7, 157.834, 22.9, 4.694, 
  3.016, 7423.808, 8.7, 155.898, 10.18, "", "", 76.665, 0.6, 74.3, 0.663}, 
 {"GTM", "North America", "Guatemala", "2021-01-09", 143127., 1063., 687.286, 
  4999., 27., 24.571, 7988.974, 59.334, 38.362, 279.031, 1.507, 1.372, 1.19, 
  "", "", "", "", "", "", "", "", 1619., 640264., 35.738, 0.09, 4175., 0.233, 
  0.165, 6.1, "people tested", "", "", "", "", "", "", "", "", "", 48.61, 
  1.7915567*^7, 157.834, 22.9, 4.694, 3.016, 7423.808, 8.7, 155.898, 10.18, 
  "", "", 76.665, 0.6, 74.3, 0.663}, {"GTM", "North America", "Guatemala", 
  "2021-01-10", 143243., 116., 681.143, 5025., 26., 27.429, 7995.449, 6.475, 
  38.02, 280.482, 1.451, 1.531, 1.18, "", "", "", "", "", "", "", "", 897., 
  641161., 35.788, 0.05, 4216., 0.235, 0.162, 6.2, "people tested", "", "", 
  "", "", "", "", "", "", "", 48.61, 1.7915567*^7, 157.834, 22.9, 4.694, 
  3.016, 7423.808, 8.7, 155.898, 10.18, "", "", 76.665, 0.6, 74.3, 0.663}, 
 {"GTM", "North America", "Guatemala", "2021-01-11", 143243., 0., 655.286, 
  5025., 0., 27.143, 7995.449, 0., 36.576, 280.482, 0., 1.515, 1.18, "", "", 
  "", "", "", "", "", "", 5952., 647113., 36.12, 0.332, 4324., 0.241, 0.152, 
  6.6, "people tested", "", "", "", "", "", "", "", "", "", 48.61, 
  1.7915567*^7, 157.834, 22.9, 4.694, 3.016, 7423.808, 8.7, 155.898, 10.18, 
  "", "", 76.665, 0.6, 74.3, 0.663}, {"GTM", "North America", "Guatemala", 
  "2021-01-12", 144982., 1739., 794.714, 5080., 55., 31.571, 8092.515, 
  97.066, 44.359, 283.552, 3.07, 1.762, 1.18, "", "", "", "", "", "", "", "", 
  5794., 652907., 36.444, 0.323, 4465., 0.249, 0.178, 5.6, "people tested", 
  "", "", "", "", "", "", "", "", "", 48.61, 1.7915567*^7, 157.834, 22.9, 
  4.694, 3.016, 7423.808, 8.7, 155.898, 10.18, "", "", 76.665, 0.6, 74.3, 
  0.663}, {"GTM", "North America", "Guatemala", "2021-01-13", 145986., 1004., 
  826.286, 5117., 37., 31.143, 8148.556, 56.041, 46.121, 285.618, 2.065, 
  1.738, 1.16, "", "", "", "", "", "", "", "", 6383., 659290., 36.8, 0.356, 
  4588., 0.256, 0.18, 5.6, "people tested", "", "", "", "", "", "", "", "", 
  "", 48.61, 1.7915567*^7, 157.834, 22.9, 4.694, 3.016, 7423.808, 8.7, 
  155.898, 10.18, "", "", 76.665, 0.6, 74.3, 0.663}, 
 {"GTM", "North America", "Guatemala", "2021-01-14", 146937., 951., 837.571, 
  5151., 34., 31.857, 8201.638, 53.082, 46.751, 287.515, 1.898, 1.778, 1.15, 
  "", "", "", "", "", "", "", "", 5941., 665231., 37.131, 0.332, 4655., 0.26, 
  0.18, 5.6, "people tested", "", "", "", "", "", "", "", "", "", 59.72, 
  1.7915567*^7, 157.834, 22.9, 4.694, 3.016, 7423.808, 8.7, 155.898, 10.18, 
  "", "", 76.665, 0.6, 74.3, 0.663}, {"GTM", "North America", "Guatemala", 
  "2021-01-15", 147560., 623., 785.143, 5177., 26., 29.286, 8236.413, 34.774, 
  43.825, 288.967, 1.451, 1.635, 1.13, "", "", "", "", "", "", "", "", 5702., 
  670933., 37.45, 0.318, 4613., 0.257, 0.17, 5.9, "people tested", "", "", 
  "", "", "", "", "", "", "", 59.72, 1.7915567*^7, 157.834, 22.9, 4.694, 
  3.016, 7423.808, 8.7, 155.898, 10.18, "", "", 76.665, 0.6, 74.3, 0.663}, 
 {"GTM", "North America", "Guatemala", "2021-01-16", 148598., 1038., 781.571, 
  5220., 43., 31.571, 8294.351, 57.938, 43.625, 291.367, 2.4, 1.762, 1.12, 
  "", "", "", "", "", "", "", "", 2232., 673165., 37.574, 0.125, 4700., 
  0.262, 0.166, 6., "people tested", "", "", "", "", "", "", "", "", "", 
  59.72, 1.7915567*^7, 157.834, 22.9, 4.694, 3.016, 7423.808, 8.7, 155.898, 
  10.18, "", "", 76.665, 0.6, 74.3, 0.663}, {"GTM", "North America", 
  "Guatemala", "2021-01-17", 148888., 290., 806.429, 5254., 34., 32.714, 
  8310.538, 16.187, 45.013, 293.265, 1.898, 1.826, 1.11, "", "", "", "", "", 
  "", "", "", 1234., 674399., 37.643, 0.069, 4748., 0.265, 0.17, 5.9, 
  "people tested", "", "", "", "", "", "", "", "", "", 59.72, 1.7915567*^7, 
  157.834, 22.9, 4.694, 3.016, 7423.808, 8.7, 155.898, 10.18, "", "", 76.665, 
  0.6, 74.3, 0.663}, {"GTM", "North America", "Guatemala", "2021-01-18", 
  149146., 258., 843.286, 5278., 24., 36.143, 8324.939, 14.401, 47.07, 
  294.604, 1.34, 2.017, 1.1, "", "", "", "", "", "", "", "", 6241., 680640., 
  37.992, 0.348, 4790., 0.267, 0.176, 5.7, "people tested", "", "", "", "", 
  "", "", "", "", "", 59.72, 1.7915567*^7, 157.834, 22.9, 4.694, 3.016, 
  7423.808, 8.7, 155.898, 10.18, "", "", 76.665, 0.6, 74.3, 0.663}, 
 {"GTM", "North America", "Guatemala", "2021-01-19", 150277., 1131., 756.429, 
  5313., 35., 33.286, 8388.068, 63.129, 42.222, 296.558, 1.954, 1.858, 1.09, 
  "", "", "", "", "", "", "", "", 7160., 687800., 38.391, 0.4, 4985., 0.278, 
  0.152, 6.6, "people tested", "", "", "", "", "", "", "", "", "", 59.72, 
  1.7915567*^7, 157.834, 22.9, 4.694, 3.016, 7423.808, 8.7, 155.898, 10.18, 
  "", "", 76.665, 0.6, 74.3, 0.663}, {"GTM", "North America", "Guatemala", 
  "2021-01-20", 151324., 1047., 762.571, 5343., 30., 32.286, 8446.509, 
  58.441, 42.565, 298.232, 1.675, 1.802, 1.08, "", "", "", "", "", "", "", 
  "", 5960., 693760., 38.724, 0.333, 4924., 0.275, 0.155, 6.5, 
  "people tested", "", "", "", "", "", "", "", "", "", 59.72, 1.7915567*^7, 
  157.834, 22.9, 4.694, 3.016, 7423.808, 8.7, 155.898, 10.18, "", "", 76.665, 
  0.6, 74.3, 0.663}, {"GTM", "North America", "Guatemala", "2021-01-21", 
  152395., 1071., 779.714, 5389., 46., 34., 8506.29, 59.78, 43.522, 300.8, 
  2.568, 1.898, 1.07, "", "", "", "", "", "", "", "", 8140., 701900., 39.178, 
  0.454, 5238., 0.292, 0.149, 6.7, "people tested", "", "", "", "", "", "", 
  "", "", "", 59.72, 1.7915567*^7, 157.834, 22.9, 4.694, 3.016, 7423.808, 
  8.7, 155.898, 10.18, "", "", 76.665, 0.6, 74.3, 0.663}, 
 {"GTM", "North America", "Guatemala", "2021-01-22", 152956., 561., 770.857, 
  5420., 31., 34.714, 8537.603, 31.314, 43.027, 302.53, 1.73, 1.938, 1.06, 
  "", "", "", "", "", "", "", "", 6765., 708665., 39.556, 0.378, 5390., 
  0.301, 0.143, 7., "people tested", "", "", "", "", "", "", "", "", "", 
  59.72, 1.7915567*^7, 157.834, 22.9, 4.694, 3.016, 7423.808, 8.7, 155.898, 
  10.18, "", "", 76.665, 0.6, 74.3, 0.663}, {"GTM", "North America", 
  "Guatemala", "2021-01-23", 153890., 934., 756., 5456., 36., 33.714, 
  8589.737, 52.133, 42.198, 304.54, 2.009, 1.882, 1.05, "", "", "", "", "", 
  "", "", "", 2830., 711495., 39.714, 0.158, 5476., 0.306, 0.138, 7.2, 
  "people tested", "", "", "", "", "", "", "", "", "", 59.72, 1.7915567*^7, 
  157.834, 22.9, 4.694, 3.016, 7423.808, 8.7, 155.898, 10.18, "", "", 76.665, 
  0.6, 74.3, 0.663}, {"GTM", "North America", "Guatemala", "2021-01-24", 
  154212., 322., 760.571, 5465., 9., 30.143, 8607.71, 17.973, 42.453, 
  305.042, 0.502, 1.682, 1.04, "", "", "", "", "", "", "", "", 1422., 
  712917., 39.793, 0.079, 5503., 0.307, 0.138, 7.2, "people tested", "", "", 
  "", "", "", "", "", "", "", 59.72, 1.7915567*^7, 157.834, 22.9, 4.694, 
  3.016, 7423.808, 8.7, 155.898, 10.18, "", "", 76.665, 0.6, 74.3, 0.663}, 
 {"GTM", "North America", "Guatemala", "2021-01-25", 154430., 218., 754.857, 
  5469., 4., 27.286, 8619.878, 12.168, 42.134, 305.265, 0.223, 1.523, 1.03, 
  "", "", "", "", "", "", "", "", 6825., 719742., 40.174, 0.381, 5586., 
  0.312, 0.135, 7.4, "people tested", "", "", "", "", "", "", "", "", "", 
  59.72, 1.7915567*^7, 157.834, 22.9, 4.694, 3.016, 7423.808, 8.7, 155.898, 
  10.18, "", "", 76.665, 0.6, 74.3, 0.663}, {"GTM", "North America", 
  "Guatemala", "2021-01-26", 155459., 1029., 740.286, 5486., 17., 24.714, 
  8677.314, 57.436, 41.321, 306.214, 0.949, 1.379, 1.02, "", "", "", "", "", 
  "", "", "", 6796., 726538., 40.553, 0.379, 5534., 0.309, 0.134, 7.5, 
  "people tested", "", "", "", "", "", "", "", "", "", 59.72, 1.7915567*^7, 
  157.834, 22.9, 4.694, 3.016, 7423.808, 8.7, 155.898, 10.18, "", "", 76.665, 
  0.6, 74.3, 0.663}, {"GTM", "North America", "Guatemala", "2021-01-27", 
  156497., 1038., 739., 5513., 27., 24.286, 8735.252, 57.938, 41.249, 
  307.721, 1.507, 1.356, 1.02, "", "", "", "", "", "", "", "", 8200., 
  734738., 41.011, 0.458, 5854., 0.327, 0.126, 7.9, "people tested", "", "", 
  "", "", "", "", "", "", "", 59.72, 1.7915567*^7, 157.834, 22.9, 4.694, 
  3.016, 7423.808, 8.7, 155.898, 10.18, "", "", 76.665, 0.6, 74.3, 0.663}, 
 {"GTM", "North America", "Guatemala", "2021-01-28", 157595., 1098., 742.857, 
  5543., 30., 22., 8796.54, 61.287, 41.464, 309.396, 1.675, 1.228, 1.01, "", 
  "", "", "", "", "", "", "", 7370., 742108., 41.423, 0.411, 5744., 0.321, 
  0.129, 7.7, "people tested", "", "", "", "", "", "", "", "", "", 59.72, 
  1.7915567*^7, 157.834, 22.9, 4.694, 3.016, 7423.808, 8.7, 155.898, 10.18, 
  "", "", 76.665, 0.6, 74.3, 0.663}, {"GTM", "North America", "Guatemala", 
  "2021-01-29", 158336., 741., 768.571, 5582., 39., 23.143, 8837.901, 41.361, 
  42.9, 311.573, 2.177, 1.292, 1., "", "", "", "", "", "", "", "", 8907., 
  751015., 41.92, 0.497, 6050., 0.338, 0.127, 7.9, "people tested", "", "", 
  "", "", "", "", "", "", "", 51.39, 1.7915567*^7, 157.834, 22.9, 4.694, 
  3.016, 7423.808, 8.7, 155.898, 10.18, "", "", 76.665, 0.6, 74.3, 0.663}, 
 {"GTM", "North America", "Guatemala", "2021-01-30", 159118., 782., 746.857, 
  5618., 36., 23.143, 8881.55, 43.649, 41.688, 313.582, 2.009, 1.292, 0.99, 
  "", "", "", "", "", "", "", "", 5232., 756247., 42.212, 0.292, 6393., 
  0.357, 0.117, 8.6, "people tested", "", "", "", "", "", "", "", "", "", 
  51.39, 1.7915567*^7, 157.834, 22.9, 4.694, 3.016, 7423.808, 8.7, 155.898, 
  10.18, "", "", 76.665, 0.6, 74.3, 0.663}, {"GTM", "North America", 
  "Guatemala", "2021-01-31", 159504., 386., 756., 5643., 25., 25.429, 
  8903.095, 21.546, 42.198, 314.977, 1.395, 1.419, 0.98, "", "", "", "", "", 
  "", "", "", 4660., 760907., 42.472, 0.26, 6856., 0.383, 0.11, 9.1, 
  "people tested", "", "", "", "", "", "", "", "", "", 51.39, 1.7915567*^7, 
  157.834, 22.9, 4.694, 3.016, 7423.808, 8.7, 155.898, 10.18, "", "", 76.665, 
  0.6, 74.3, 0.663}, {"GTM", "North America", "Guatemala", "2021-02-01", 
  159632., 128., 743.143, 5673., 30., 29.143, 8910.24, 7.145, 41.48, 316.652, 
  1.675, 1.627, 0.97, "", "", "", "", "", "", "", "", 7034., 767941., 42.864, 
  0.393, 6886., 0.384, 0.108, 9.3, "people tested", "", "", "", "", "", "", 
  "", "", "", 43.06, 1.7915567*^7, 157.834, 22.9, 4.694, 3.016, 7423.808, 
  8.7, 155.898, 10.18, "", "", 76.665, 0.6, 74.3, 0.663}, 
 {"GTM", "North America", "Guatemala", "2021-02-02", 160299., 667., 691.429, 
  5709., 36., 31.857, 8947.47, 37.23, 38.594, 318.661, 2.009, 1.778, 0.96, 
  "", "", "", "", "", "", "", "", 6846., 774787., 43.247, 0.382, 6893., 
  0.385, 0.1, 10., "people tested", "", "", "", "", "", "", "", "", "", 
  43.06, 1.7915567*^7, 157.834, 22.9, 4.694, 3.016, 7423.808, 8.7, 155.898, 
  10.18, "", "", 76.665, 0.6, 74.3, 0.663}, {"GTM", "North America", 
  "Guatemala", "2021-02-03", 160966., 667., 638.429, 5736., 27., 31.857, 
  8984.7, 37.23, 35.635, 320.168, 1.507, 1.778, 0.95, "", "", "", "", "", "", 
  "", "", 6075., 780862., 43.586, 0.339, 6589., 0.368, 0.097, 10.3, 
  "people tested", "", "", "", "", "", "", "", "", "", 43.06, 1.7915567*^7, 
  157.834, 22.9, 4.694, 3.016, 7423.808, 8.7, 155.898, 10.18, "", "", 76.665, 
  0.6, 74.3, 0.663}, {"GTM", "North America", "Guatemala", "2021-02-04", 
  161665., 699., 581.429, 5785., 49., 34.571, 9023.717, 39.016, 32.454, 
  322.904, 2.735, 1.93, 0.96, "", "", "", "", "", "", "", "", 7132., 787994., 
  43.984, 0.398, 6555., 0.366, 0.089, 11.3, "people tested", "", "", "", "", 
  "", "", "", "", "", 43.06, 1.7915567*^7, 157.834, 22.9, 4.694, 3.016, 
  7423.808, 8.7, 155.898, 10.18, "", "", 76.665, 0.6, 74.3, 0.663}, 
 {"GTM", "North America", "Guatemala", "2021-02-05", 162295., 630., 565.571, 
  5816., 31., 33.429, 9058.882, 35.165, 31.569, 324.634, 1.73, 1.866, 0.96, 
  "", "", "", "", "", "", "", "", 6476., 794470., 44.345, 0.361, 6208., 
  0.347, 0.091, 11., "people tested", "", "", "", "", "", "", "", "", "", 
  43.06, 1.7915567*^7, 157.834, 22.9, 4.694, 3.016, 7423.808, 8.7, 155.898, 
  10.18, "", "", 76.665, 0.6, 74.3, 0.663}, {"GTM", "North America", 
  "Guatemala", "2021-02-06", 162937., 642., 545.571, 5854., 38., 33.714, 
  9094.716, 35.835, 30.452, 326.755, 2.121, 1.882, 0.96, "", "", "", "", "", 
  "", "", "", 2240., 796710., 44.47, 0.125, 5780., 0.323, 0.094, 10.6, 
  "people tested", "", "", "", "", "", "", "", "", "", 43.06, 1.7915567*^7, 
  157.834, 22.9, 4.694, 3.016, 7423.808, 8.7, 155.898, 10.18, "", "", 76.665, 
  0.6, 74.3, 0.663}, {"GTM", "North America", "Guatemala", "2021-02-07", 
  163137., 200., 519., 5884., 30., 34.429, 9105.88, 11.163, 28.969, 328.429, 
  1.675, 1.922, 0.97, "", "", "", "", "", "", "", "", 779., 797489., 44.514, 
  0.043, 5226., 0.292, 0.099, 10.1, "people tested", "", "", "", "", "", "", 
  "", "", "", 43.06, 1.7915567*^7, 157.834, 22.9, 4.694, 3.016, 7423.808, 
  8.7, 155.898, 10.18, "", "", 76.665, 0.6, 74.3, 0.663}, 
 {"GTM", "North America", "Guatemala", "2021-02-08", 163247., 110., 516.429, 
  5922., 38., 35.571, 9112.02, 6.14, 28.826, 330.551, 2.121, 1.986, 0.97, "", 
  "", "", "", "", "", "", "", 7383., 804872., 44.926, 0.412, 5276., 0.294, 
  0.098, 10.2, "people tested", "", "", "", "", "", "", "", "", "", 43.06, 
  1.7915567*^7, 157.834, 22.9, 4.694, 3.016, 7423.808, 8.7, 155.898, 10.18, 
  "", "", 76.665, 0.6, 74.3, 0.663}, {"GTM", "North America", "Guatemala", 
  "2021-02-09", 163993., 746., 527.714, 5955., 33., 35.143, 9153.659, 41.64, 
  29.456, 332.392, 1.842, 1.962, 0.97, "", "", "", "", "", "", "", "", 7463., 
  812335., 45.342, 0.417, 5364., 0.299, 0.098, 10.2, "people tested", "", "", 
  "", "", "", "", "", "", "", 43.06, 1.7915567*^7, 157.834, 22.9, 4.694, 
  3.016, 7423.808, 8.7, 155.898, 10.18, "", "", 76.665, 0.6, 74.3, 0.663}, 
 {"GTM", "North America", "Guatemala", "2021-02-10", 164746., 753., 540., 
  5989., 34., 36.143, 9195.69, 42.03, 30.141, 334.29, 1.898, 2.017, 0.98, "", 
  "", "", "", "", "", "", "", 6843., 819178., 45.724, 0.382, 5474., 0.306, 
  0.099, 10.1, "people tested", "", "", "", "", "", "", "", "", "", 43.06, 
  1.7915567*^7, 157.834, 22.9, 4.694, 3.016, 7423.808, 8.7, 155.898, 10.18, 
  "", "", 76.665, 0.6, 74.3, 0.663}, {"GTM", "North America", "Guatemala", 
  "2021-02-11", 165532., 786., 552.429, 6023., 34., 34., 9239.562, 43.872, 
  30.835, 336.188, 1.898, 1.898, 0.98, "", "", "", "", "", "", "", "", 6639., 
  825817., 46.095, 0.371, 5403., 0.302, 0.102, 9.8, "people tested", "", "", 
  "", "", "", "", "", "", "", 43.06, 1.7915567*^7, 157.834, 22.9, 4.694, 
  3.016, 7423.808, 8.7, 155.898, 10.18, "", "", 76.665, 0.6, 74.3, 0.663}, 
 {"GTM", "North America", "Guatemala", "2021-02-12", 166283., 751., 569.714, 
  6057., 34., 34.429, 9281.481, 41.919, 31.8, 338.086, 1.898, 1.922, 0.99, 
  "", "", "", "", "", "", "", "", 5655., 831472., 46.411, 0.316, 5286., 
  0.295, 0.108, 9.3, "people tested", "", "", "", "", "", "", "", "", "", 
  43.06, 1.7915567*^7, 157.834, 22.9, 4.694, 3.016, 7423.808, 8.7, 155.898, 
  10.18, "", "", 76.665, 0.6, 74.3, 0.663}, {"GTM", "North America", 
  "Guatemala", "2021-02-13", 167071., 788., 590.571, 6094., 37., 34.286, 
  9325.465, 43.984, 32.964, 340.151, 2.065, 1.914, 0.99, "", "", "", "", "", 
  "", "", "", 1819., 833291., 46.512, 0.102, 5226., 0.292, 0.113, 8.8, 
  "people tested", "", "", "", "", "", "", "", "", "", 43.06, 1.7915567*^7, 
  157.834, 22.9, 4.694, 3.016, 7423.808, 8.7, 155.898, 10.18, "", "", 76.665, 
  0.6, 74.3, 0.663}, {"GTM", "North America", "Guatemala", "2021-02-14", 
  167279., 208., 591.714, 6124., 30., 34.286, 9337.075, 11.61, 33.028, 
  341.826, 1.675, 1.914, 0.99, "", "", "", "", "", "", "", "", 981., 834272., 
  46.567, 0.055, 5255., 0.293, 0.113, 8.9, "people tested", "", "", "", "", 
  "", "", "", "", "", 43.06, 1.7915567*^7, 157.834, 22.9, 4.694, 3.016, 
  7423.808, 8.7, 155.898, 10.18, "", "", 76.665, 0.6, 74.3, 0.663}, 
 {"GTM", "North America", "Guatemala", "2021-02-15", 167383., 104., 590.857, 
  6150., 26., 32.571, 9342.88, 5.805, 32.98, 343.277, 1.451, 1.818, 0.99, "", 
  "", "", "", "", "", "", "", 6116., 840388., 46.908, 0.341, 5074., 0.283, 
  0.116, 8.6, "people tested", "", "", "", "", "", "", "", "", "", 43.06, 
  1.7915567*^7, 157.834, 22.9, 4.694, 3.016, 7423.808, 8.7, 155.898, 10.18, 
  "", "", 76.665, 0.6, 74.3, 0.663}, {"GTM", "North America", "Guatemala", 
  "2021-02-16", 168103., 720., 587.143, 6158., 8., 29., 9383.069, 40.189, 
  32.773, 343.723, 0.447, 1.619, 0.99, "", "", "", "", "", "", "", "", 6646., 
  847034., 47.279, 0.371, 4957., 0.277, 0.118, 8.4, "people tested", "", "", 
  "", "", "", "", "", "", "", 52.78, 1.7915567*^7, 157.834, 22.9, 4.694, 
  3.016, 7423.808, 8.7, 155.898, 10.18, "", "", 76.665, 0.6, 74.3, 0.663}, 
 {"GTM", "North America", "Guatemala", "2021-02-17", 168880., 777., 590.571, 
  6164., 6., 25., 9426.439, 43.37, 32.964, 344.058, 0.335, 1.395, 0.99, "", 
  "", "", "", "", "", "", "", 6667., 853701., 47.651, 0.372, 4932., 0.275, 
  0.12, 8.4, "people tested", "", "", "", "", "", "", "", "", "", 52.78, 
  1.7915567*^7, 157.834, 22.9, 4.694, 3.016, 7423.808, 8.7, 155.898, 10.18, 
  "", "", 76.665, 0.6, 74.3, 0.663}, {"GTM", "North America", "Guatemala", 
  "2021-02-18", 169610., 730., 582.571, 6186., 22., 23.286, 9467.186, 40.747, 
  32.518, 345.286, 1.228, 1.3, 0.99, "", "", "", "", "", "", "", "", 7060., 
  860761., 48.045, 0.394, 4992., 0.279, 0.117, 8.6, "people tested", "", "", 
  "", "", "", "", "", "", "", 52.78, 1.7915567*^7, 157.834, 22.9, 4.694, 
  3.016, 7423.808, 8.7, 155.898, 10.18, "", "", 76.665, 0.6, 74.3, 0.663}, 
 {"GTM", "North America", "Guatemala", "2021-02-19", 170275., 665., 570.286, 
  6220., 34., 23.286, 9504.304, 37.119, 31.832, 347.184, 1.898, 1.3, 0.99, 
  "", "", "", "", "", "", "", "", 6226., 866987., 48.393, 0.348, 5074., 
  0.283, 0.112, 8.9, "people tested", "", "", "", "", "", "", "", "", "", 
  52.78, 1.7915567*^7, 157.834, 22.9, 4.694, 3.016, 7423.808, 8.7, 155.898, 
  10.18, "", "", 76.665, 0.6, 74.3, 0.663}, {"GTM", "North America", 
  "Guatemala", "2021-02-20", 170931., 656., 551.429, 6249., 29., 22.143, 
  9540.92, 36.616, 30.779, 348.803, 1.619, 1.236, 0.99, "", "", "", "", "", 
  "", "", "", 2161., 869148., 48.514, 0.121, 5122., 0.286, 0.108, 9.3, 
  "people tested", "", "", "", "", "", "", "", "", "", 52.78, 1.7915567*^7, 
  157.834, 22.9, 4.694, 3.016, 7423.808, 8.7, 155.898, 10.18, "", "", 76.665, 
  0.6, 74.3, 0.663}, {"GTM", "North America", "Guatemala", "2021-02-21", 
  171170., 239., 555.857, 6282., 33., 22.571, 9554.261, 13.34, 31.026, 
  350.645, 1.842, 1.26, 0.99, "", "", "", "", "", "", "", "", 1118., 870266., 
  48.576, 0.062, 5142., 0.287, 0.108, 9.3, "people tested", "", "", "", "", 
  "", "", "", "", "", 52.78, 1.7915567*^7, 157.834, 22.9, 4.694, 3.016, 
  7423.808, 8.7, 155.898, 10.18, "", "", 76.665, 0.6, 74.3, 0.663}, 
 {"GTM", "North America", "Guatemala", "2021-02-22", 171289., 119., 558., 
  6306., 24., 22.286, 9560.903, 6.642, 31.146, 351.984, 1.34, 1.244, 0.99, 
  "", "", "", "", "", "", "", "", 6908., 877174., 48.962, 0.386, 5255., 
  0.293, 0.106, 9.4, "people tested", "", "", "", "", "", "", "", "", "", 
  52.78, 1.7915567*^7, 157.834, 22.9, 4.694, 3.016, 7423.808, 8.7, 155.898, 
  10.18, "", "", 76.665, 0.6, 74.3, 0.663}, {"GTM", "North America", 
  "Guatemala", "2021-02-23", 172072., 783., 567., 6315., 9., 22.429, 
  9604.608, 43.705, 31.648, 352.487, 0.502, 1.252, 0.99, "", "", "", "", "", 
  "", "", "", 7042., 884216., 49.355, 0.393, 5312., 0.297, 0.107, 9.4, 
  "people tested", "", "", "", "", "", "", "", "", "", 52.78, 1.7915567*^7, 
  157.834, 22.9, 4.694, 3.016, 7423.808, 8.7, 155.898, 10.18, "", "", 76.665, 
  0.6, 74.3, 0.663}, {"GTM", "North America", "Guatemala", "2021-02-24", 
  172764., 692., 554.857, 6327., 12., 23.286, 9643.234, 38.626, 30.971, 
  353.157, 0.67, 1.3, 0.99, "", "", "", "", "", "", "", "", 6587., 890803., 
  49.722, 0.368, 5300., 0.296, 0.105, 9.6, "people tested", "", "", "", "", 
  "", "", "", "", "", 52.78, 1.7915567*^7, 157.834, 22.9, 4.694, 3.016, 
  7423.808, 8.7, 155.898, 10.18, "", "", 76.665, 0.6, 74.3, 0.663}, 
 {"GTM", "North America", "Guatemala", "2021-02-25", 173142., 378., 504.571, 
  6334., 7., 21.143, 9664.333, 21.099, 28.164, 353.547, 0.391, 1.18, 0.99, 
  "", "", "", "", "", "", "", "", 6008., 896811., 50.058, 0.335, 5150., 
  0.287, 0.098, 10.2, "people tested", 0., 0., "", "", "", 0., 0., "", "", 
  52.78, 1.7915567*^7, 157.834, 22.9, 4.694, 3.016, 7423.808, 8.7, 155.898, 
  10.18, "", "", 76.665, 0.6, 74.3, 0.663}, {"GTM", "North America", 
  "Guatemala", "2021-02-26", 173814., 672., 505.571, 6348., 14., 18.286, 
  9701.842, 37.509, 28.22, 354.329, 0.781, 1.021, 1., "", "", "", "", "", "", 
  "", "", 5568., 902379., 50.368, 0.311, 5056., 0.282, 0.1, 10., 
  "people tested", "", "", "", "", 1112., "", "", "", 62., 52.78, 
  1.7915567*^7, 157.834, 22.9, 4.694, 3.016, 7423.808, 8.7, 155.898, 10.18, 
  "", "", 76.665, 0.6, 74.3, 0.663}, {"GTM", "North America", "Guatemala", 
  "2021-02-27", 174335., 521., 486.286, 6374., 26., 17.857, 9730.923, 29.081, 
  27.143, 355.78, 1.451, 0.997, 1.01, "", "", "", "", "", "", "", "", 1562., 
  903941., 50.456, 0.087, 4970., 0.277, 0.098, 10.2, "people tested", 2224., 
  2224., "", "", 1112., 0.01, 0.01, "", 62., 52.78, 1.7915567*^7, 157.834, 
  22.9, 4.694, 3.016, 7423.808, 8.7, 155.898, 10.18, "", "", 76.665, 0.6, 
  74.3, 0.663}, {"GTM", "North America", "Guatemala", "2021-02-28", 174542., 
  207., 481.714, 6393., 19., 15.857, 9742.477, 11.554, 26.888, 356.841, 
  1.061, 0.885, 1.02, "", "", "", "", "", "", "", "", 833., 904774., 50.502, 
  0.046, 4930., 0.275, 0.098, 10.2, "people tested", "", "", "", "", 775., 
  "", "", "", 43., 52.78, 1.7915567*^7, 157.834, 22.9, 4.694, 3.016, 
  7423.808, 8.7, 155.898, 10.18, "", "", 76.665, 0.6, 74.3, 0.663}, 
 {"GTM", "North America", "Guatemala", "2021-03-01", 174653., 111., 480.571, 
  6402., 9., 13.714, 9748.673, 6.196, 26.824, 357.343, 0.502, 0.765, 1.03, 
  "", "", "", "", "", "", "", "", 5908., 910682., 50.832, 0.33, 4787., 0.267, 
  0.1, 10., "people tested", 2427., 2427., "", "", 607., 0.01, 0.01, "", 34., 
  52.78, 1.7915567*^7, 157.834, 22.9, 4.694, 3.016, 7423.808, 8.7, 155.898, 
  10.18, "", "", 76.665, 0.6, 74.3, 0.663}, {"GTM", "North America", 
  "Guatemala", "2021-03-02", 175411., 758., 477., 6412., 10., 13.857, 
  9790.982, 42.31, 26.625, 357.901, 0.558, 0.773, 1.04, "", "", "", "", "", 
  "", "", "", 6549., 917231., 51.197, 0.366, 4716., 0.263, 0.101, 9.9, 
  "people tested", "", "", "", "", 836., "", "", "", 47., 52.78, 
  1.7915567*^7, 157.834, 22.9, 4.694, 3.016, 7423.808, 8.7, 155.898, 10.18, 
  "", "", 76.665, 0.6, 74.3, 0.663}, {"GTM", "North America", "Guatemala", 
  "2021-03-03", 176250., 839., 498., 6427., 15., 14.286, 9837.813, 46.831, 
  27.797, 358.738, 0.837, 0.797, 1.05, "", "", "", "", "", "", "", "", 5803., 
  923034., 51.521, 0.324, 4604., 0.257, 0.108, 9.2, "people tested", "", "", 
  "", "", 988., "", "", "", 55., 52.78, 1.7915567*^7, 157.834, 22.9, 4.694, 
  3.016, 7423.808, 8.7, 155.898, 10.18, "", "", 76.665, 0.6, 74.3, 0.663}, 
 {"GTM", "North America", "Guatemala", "2021-03-04", 176876., 626., 533.429, 
  6435., 8., 14.429, 9872.755, 34.942, 29.775, 359.185, 0.447, 0.805, 1.05, 
  "", "", "", "", "", "", "", "", 6413., 929447., 51.879, 0.358, 4662., 0.26, 
  0.114, 8.7, "people tested", "", "", "", "", 1098., "", "", "", 61., 52.78, 
  1.7915567*^7, 157.834, 22.9, 4.694, 3.016, 7423.808, 8.7, 155.898, 10.18, 
  "", "", 76.665, 0.6, 74.3, 0.663}, {"GTM", "North America", "Guatemala", 
  "2021-03-05", 177716., 840., 557.429, 6455., 20., 15.286, 9919.641, 46.887, 
  31.114, 360.301, 1.116, 0.853, 1.06, "", "", "", "", "", "", "", "", 5154., 
  934601., 52.167, 0.288, 4603., 0.257, 0.121, 8.3, "people tested", "", "", 
  "", "", 1189., "", "", "", 66., 52.78, 1.7915567*^7, 157.834, 22.9, 4.694, 
  3.016, 7423.808, 8.7, 155.898, 10.18, "", "", 76.665, 0.6, 74.3, 0.663}, 
 {"GTM", "North America", "Guatemala", "2021-03-06", 178337., 621., 571.714, 
  6467., 12., 13.286, 9954.304, 34.663, 31.912, 360.971, 0.67, 0.742, 1.06, 
  "", "", "", "", "", "", "", "", 1421., 936022., 52.246, 0.079, 4583., 
  0.256, 0.125, 8., "people tested", "", "", "", "", 1280., "", "", "", 71., 
  52.78, 1.7915567*^7, 157.834, 22.9, 4.694, 3.016, 7423.808, 8.7, 155.898, 
  10.18, "", "", 76.665, 0.6, 74.3, 0.663}, {"GTM", "North America", 
  "Guatemala", "2021-03-07", 178560., 223., 574., 6473., 6., 11.429, 
  9966.751, 12.447, 32.039, 361.306, 0.335, 0.638, 1.06, "", "", "", "", "", 
  "", "", "", 940., 936962., 52.299, 0.052, 4598., 0.257, 0.125, 8., 
  "people tested", "", "", "", "", 1516., "", "", "", 85., 52.78, 
  1.7915567*^7, 157.834, 22.9, 4.694, 3.016, 7423.808, 8.7, 155.898, 10.18, 
  "", "", 76.665, 0.6, 74.3, 0.663}, {"GTM", "North America", "Guatemala", 
  "2021-03-08", 178770., 210., 588.143, 6479., 6., 11., 9978.473, 11.722, 
  32.829, 361.641, 0.335, 0.614, 1.07, "", "", "", "", "", "", "", "", 6630., 
  943592., 52.669, 0.37, 4701., 0.262, 0.125, 8., "people tested", "", "", 
  "", "", 1752., "", "", "", 98., 52.78, 1.7915567*^7, 157.834, 22.9, 4.694, 
  3.016, 7423.808, 8.7, 155.898, 10.18, "", "", 76.665, 0.6, 74.3, 0.663}, 
 {"GTM", "North America", "Guatemala", "2021-03-09", 179563., 793., 593.143, 
  6493., 14., 11.571, 10022.736, 44.263, 33.108, 362.422, 0.781, 0.646, 1.07, 
  "", "", "", "", "", "", "", "", 6272., 949864., 53.019, 0.35, 4662., 0.26, 
  0.127, 7.9, "people tested", "", "", "", "", 1752., "", "", "", 98., 52.78, 
  1.7915567*^7, 157.834, 22.9, 4.694, 3.016, 7423.808, 8.7, 155.898, 10.18, 
  "", "", 76.665, 0.6, 74.3, 0.663}, {"GTM", "North America", "Guatemala", 
  "2021-03-10", 180393., 830., 591.857, 6522., 29., 13.571, 10069.065, 
  46.328, 33.036, 364.041, 1.619, 0.758, 1.07, "", "", "", "", "", "", "", 
  "", 6240., 956104., 53.367, 0.348, 4724., 0.264, 0.125, 8., 
  "people tested", "", "", "", "", 1752., "", "", "", 98., 52.78, 
  1.7915567*^7, 157.834, 22.9, 4.694, 3.016, 7423.808, 8.7, 155.898, 10.18, 
  "", "", 76.665, 0.6, 74.3, 0.663}, {"GTM", "North America", "Guatemala", 
  "2021-03-11", 181143., 750., 609.571, 6531., 9., 13.714, 10110.928, 41.863, 
  34.025, 364.543, 0.502, 0.765, 1.07, "", "", "", "", "", "", "", "", 6339., 
  962443., 53.721, 0.354, 4714., 0.263, 0.129, 7.7, "people tested", 19947., 
  19947., "", "", 1752., 0.11, 0.11, "", 98., 52.78, 1.7915567*^7, 157.834, 
  22.9, 4.694, 3.016, 7423.808, 8.7, 155.898, 10.18, "", "", 76.665, 0.6, 
  74.3, 0.663}, {"GTM", "North America", "Guatemala", "2021-03-12", 181974., 
  831., 608.286, 6546., 15., 13., 10157.312, 46.384, 33.953, 365.381, 0.837, 
  0.726, 1.08, "", "", "", "", "", "", "", "", 5746., 968189., 54.042, 0.321, 
  4798., 0.268, 0.127, 7.9, "people tested", 28534., 28534., "", 8587., 
  2728., 0.16, 0.16, "", 152., 52.78, 1.7915567*^7, 157.834, 22.9, 4.694, 
  3.016, 7423.808, 8.7, 155.898, 10.18, "", "", 76.665, 0.6, 74.3, 0.663}, 
 {"GTM", "North America", "Guatemala", "2021-03-13", 182679., 705., 620.286, 
  6571., 25., 14.857, 10196.663, 39.351, 34.623, 366.776, 1.395, 0.829, 1.08, 
  "", "", "", "", "", "", "", "", 1719., 969908., 54.138, 0.096, 4841., 0.27, 
  0.128, 7.8, "people tested", 30890., 30890., "", 2356., 2815., 0.17, 0.17, 
  "", 157., 52.78, 1.7915567*^7, 157.834, 22.9, 4.694, 3.016, 7423.808, 8.7, 
  155.898, 10.18, "", "", 76.665, 0.6, 74.3, 0.663}, 
 {"GTM", "North America", "Guatemala", "2021-03-14", 182881., 202., 617.286, 
  6568., -3., 13.571, 10207.938, 11.275, 34.455, 366.609, -0.167, 0.758, 
  1.08, "", "", "", "", "", "", "", "", 873., 970781., 54.186, 0.049, 4831., 
  0.27, 0.128, 7.8, "people tested", 34217., 34217., "", 3327., 3040., 0.19, 
  0.19, "", 170., 52.78, 1.7915567*^7, 157.834, 22.9, 4.694, 3.016, 7423.808, 
  8.7, 155.898, 10.18, "", "", 76.665, 0.6, 74.3, 0.663}, 
 {"GTM", "North America", "Guatemala", "2021-03-15", 183014., 133., 606.286, 
  6578., 10., 14.143, 10215.362, 7.424, 33.841, 367.167, 0.558, 0.789, 1.08, 
  "", "", "", "", "", "", "", "", 6251., 977032., 54.535, 0.349, 4777., 
  0.267, 0.127, 7.9, "people tested", 42330., 42330., "", 8113., 3948., 0.24, 
  0.24, "", 220., 52.78, 1.7915567*^7, 157.834, 22.9, 4.694, 3.016, 7423.808, 
  8.7, 155.898, 10.18, "", "", 76.665, 0.6, 74.3, 0.663}, 
 {"GTM", "North America", "Guatemala", "2021-03-16", 183985., 971., 631.714, 
  6599., 21., 15.143, 10269.561, 54.199, 35.261, 368.339, 1.172, 0.845, 1.09, 
  "", "", "", "", "", "", "", "", 6282., 983314., 54.886, 0.351, 4779., 
  0.267, 0.132, 7.6, "people tested", 48130., 48130., "", 5800., 4527., 0.27, 
  0.27, "", 253., 52.78, 1.7915567*^7, 157.834, 22.9, 4.694, 3.016, 7423.808, 
  8.7, 155.898, 10.18, "", "", 76.665, 0.6, 74.3, 0.663}, 
 {"GTM", "North America", "Guatemala", "2021-03-17", 184934., 949., 648.714, 
  6619., 20., 13.857, 10322.531, 52.971, 36.21, 369.455, 1.116, 0.773, 1.09, 
  "", "", "", "", "", "", "", "", 6021., 989335., 55.222, 0.336, 4747., 
  0.265, 0.137, 7.3, "people tested", 55060., 55060., "", 6930., 5266., 0.31, 
  0.31, "", 294., 52.78, 1.7915567*^7, 157.834, 22.9, 4.694, 3.016, 7423.808, 
  8.7, 155.898, 10.18, "", "", 76.665, 0.6, 74.3, 0.663}, 
 {"GTM", "North America", "Guatemala", "2021-03-18", 185832., 898., 669.857, 
  6639., 20., 15.429, 10372.655, 50.124, 37.39, 370.572, 1.116, 0.861, 1.09, 
  "", "", "", "", "", "", "", "", 6750., 996085., 55.599, 0.377, 4806., 
  0.268, 0.139, 7.2, "people tested", 60182., 60182., "", 5122., 5748., 0.34, 
  0.34, "", 321., 52.78, 1.7915567*^7, 157.834, 22.9, 4.694, 3.016, 7423.808, 
  8.7, 155.898, 10.18, "", "", 76.665, 0.6, 74.3, 0.663}, 
 {"GTM", "North America", "Guatemala", "2021-03-19", 186740., 908., 680.857, 
  6663., 24., 16.714, 10423.337, 50.682, 38.004, 371.911, 1.34, 0.933, 1.09, 
  "", "", "", "", "", "", "", "", 6755., 1.00284*^6, 55.976, 0.377, 4950., 
  0.276, 0.138, 7.3, "people tested", 66399., 66399., "", 6217., 5409., 0.37, 
  0.37, "", 302., 52.78, 1.7915567*^7, 157.834, 22.9, 4.694, 3.016, 7423.808, 
  8.7, 155.898, 10.18, "", "", 76.665, 0.6, 74.3, 0.663}, 
 {"GTM", "North America", "Guatemala", "2021-03-20", 187659., 919., 711.429, 
  6685., 22., 16.286, 10474.634, 51.296, 39.71, 373.139, 1.228, 0.909, 1.09, 
  "", "", "", "", "", "", "", "", 2007., 1.004847*^6, 56.088, 0.112, 4991., 
  0.279, 0.143, 7., "people tested", 68852., 68852., "", 2453., 5423., 0.38, 
  0.38, "", 303., 52.78, 1.7915567*^7, 157.834, 22.9, 4.694, 3.016, 7423.808, 
  8.7, 155.898, 10.18, "", "", 76.665, 0.6, 74.3, 0.663}, 
 {"GTM", "North America", "Guatemala", "2021-03-21", 187911., 252., 718.571, 
  6700., 15., 18.857, 10488.7, 14.066, 40.109, 373.976, 0.837, 1.053, 1.08, 
  "", "", "", "", "", "", "", "", 1069., 1.005916*^6, 56.148, 0.06, 5019., 
  0.28, 0.143, 7., "people tested", 69266., 69266., "", 414., 5007., 0.39, 
  0.39, "", 279., 52.78, 1.7915567*^7, 157.834, 22.9, 4.694, 3.016, 7423.808, 
  8.7, 155.898, 10.18, "", "", 76.665, 0.6, 74.3, 0.663}, 
 {"GTM", "North America", "Guatemala", "2021-03-22", 188119., 208., 729.286, 
  6710., 10., 18.857, 10500.31, 11.61, 40.707, 374.535, 0.558, 1.053, 1.08, 
  "", "", "", "", "", "", "", "", 7559., 1.013475*^6, 56.57, 0.422, 5206., 
  0.291, 0.14, 7.1, "people tested", 72405., 72405., "", 3139., 4296., 0.4, 
  0.4, "", 240., 52.78, 1.7915567*^7, 157.834, 22.9, 4.694, 3.016, 7423.808, 
  8.7, 155.898, 10.18, "", "", 76.665, 0.6, 74.3, 0.663}, 
 {"GTM", "North America", "Guatemala", "2021-03-23", 189067., 948., 726., 
  6730., 20., 18.714, 10553.224, 52.915, 40.523, 375.651, 1.116, 1.045, 1.08, 
  "", "", "", "", "", "", "", "", 6731., 1.020206*^6, 56.945, 0.376, 5270., 
  0.294, 0.138, 7.3, "people tested", 78350., 78350., "", 5945., 4317., 0.44, 
  0.44, "", 241., 52.78, 1.7915567*^7, 157.834, 22.9, 4.694, 3.016, 7423.808, 
  8.7, 155.898, 10.18, "", "", 76.665, 0.6, 74.3, 0.663}, 
 {"GTM", "North America", "Guatemala", "2021-03-24", 190208., 1141., 753.429, 
  6749., 19., 18.571, 10616.912, 63.688, 42.054, 376.711, 1.061, 1.037, 1.07, 
  "", "", "", "", "", "", "", "", 7293., 1.027499*^6, 57.352, 0.407, 5452., 
  0.304, 0.138, 7.2, "people tested", 83076., 83076., "", 4726., 4002., 0.46, 
  0.46, "", 223., 52.78, 1.7915567*^7, 157.834, 22.9, 4.694, 3.016, 7423.808, 
  8.7, 155.898, 10.18, "", "", 76.665, 0.6, 74.3, 0.663}, 
 {"GTM", "North America", "Guatemala", "2021-03-25", 191207., 999., 767.857, 
  6765., 16., 18., 10672.674, 55.762, 42.86, 377.605, 0.893, 1.005, 1.07, "", 
  "", "", "", "", "", "", "", 6831., 1.03433*^6, 57.734, 0.381, 5464., 0.305, 
  0.141, 7.1, "people tested", 88694., 88694., "", 5618., 4073., 0.5, 0.5, 
  "", 227., 52.78, 1.7915567*^7, 157.834, 22.9, 4.694, 3.016, 7423.808, 8.7, 
  155.898, 10.18, "", "", 76.665, 0.6, 74.3, 0.663}, 
 {"GTM", "North America", "Guatemala", "2021-03-26", 192133., 926., 770.429, 
  6775., 10., 16., 10724.361, 51.687, 43.003, 378.163, 0.558, 0.893, 1.06, 
  "", "", "", "", "", "", "", "", 6689., 1.041019*^6, 58.107, 0.373, 5454., 
  0.304, 0.141, 7.1, "people tested", 91918., 91918., "", 3224., 3646., 0.51, 
  0.51, "", 204., 52.78, 1.7915567*^7, 157.834, 22.9, 4.694, 3.016, 7423.808, 
  8.7, 155.898, 10.18, "", "", 76.665, 0.6, 74.3, 0.663}, 
 {"GTM", "North America", "Guatemala", "2021-03-27", 193050., 917., 770.143, 
  6794., 19., 15.571, 10775.545, 51.185, 42.987, 379.223, 1.061, 0.869, 1.05, 
  "", "", "", "", "", "", "", "", 2074., 1.043093*^6, 58.223, 0.116, 5464., 
  0.305, 0.141, 7.1, "people tested", 93601., 93231., 370., 1683., 3536., 
  0.52, 0.52, 0., 197., 52.78, 1.7915567*^7, 157.834, 22.9, 4.694, 3.016, 
  7423.808, 8.7, 155.898, 10.18, "", "", 76.665, 0.6, 74.3, 0.663}, 
 {"GTM", "North America", "Guatemala", "2021-03-28", 193377., 327., 780.857, 
  6802., 8., 14.571, 10793.797, 18.252, 43.585, 379.67, 0.447, 0.813, 1.05, 
  "", "", "", "", "", "", "", "", 1068., 1.044161*^6, 58.282, 0.06, 5464., 
  0.305, 0.143, 7., "people tested", 94272., 93902., 370., 671., 3572., 0.53, 
  0.52, 0., 199., 52.78, 1.7915567*^7, 157.834, 22.9, 4.694, 3.016, 7423.808, 
  8.7, 155.898, 10.18, "", "", 76.665, 0.6, 74.3, 0.663}, 
 {"GTM", "North America", "Guatemala", "2021-03-29", 193556., 179., 776.714, 
  6809., 7., 14.143, 10803.789, 9.991, 43.354, 380.061, 0.391, 0.789, 1.04, 
  "", "", "", "", "", "", "", "", 2505., 1.046666*^6, 58.422, 0.14, 4742., 
  0.265, 0.164, 6.1, "people tested", 98920., 98402., 518., 4648., 3788., 
  0.55, 0.55, 0., 211., 54.63, 1.7915567*^7, 157.834, 22.9, 4.694, 3.016, 
  7423.808, 8.7, 155.898, 10.18, "", "", 76.665, 0.6, 74.3, 0.663}, 
 {"GTM", "North America", "Guatemala", "2021-03-30", 193834., 278., 681., 
  6823., 14., 13.286, 10819.306, 15.517, 38.012, 380.842, 0.781, 0.742, 1.03, 
  "", "", "", "", "", "", "", "", 2944., 1.04961*^6, 58.586, 0.164, 4201., 
  0.234, 0.162, 6.2, "people tested", 104919., 103959., 960., 5999., 3796., 
  0.59, 0.58, 0.01, 212., 54.63, 1.7915567*^7, 157.834, 22.9, 4.694, 3.016, 
  7423.808, 8.7, 155.898, 10.18, "", "", 76.665, 0.6, 74.3, 0.663}, 
 {"GTM", "North America", "Guatemala", "2021-03-31", 193834., 0., 518., 
  6840., 17., 13., 10819.306, 0., 28.913, 381.791, 0.949, 0.726, 1.03, "", 
  "", "", "", "", "", "", "", 3946., 1.053556*^6, 58.807, 0.22, 3722., 0.208, 
  0.139, 7.2, "people tested", 108165., 106973., 1192., 3246., 3584., 0.6, 
  0.6, 0.01, 200., 54.63, 1.7915567*^7, 157.834, 22.9, 4.694, 3.016, 
  7423.808, 8.7, 155.898, 10.18, "", "", 76.665, 0.6, 74.3, 0.663}, 
 {"GTM", "North America", "Guatemala", "2021-04-01", 194756., 922., 507., 
  6860., 20., 13.571, 10870.77, 51.464, 28.299, 382.907, 1.116, 0.758, 1.06, 
  "", "", "", "", "", "", "", "", 3106., 1.056662*^6, 58.98, 0.173, 3190., 
  0.178, 0.159, 6.3, "people tested", 110438., 109246., 1192., 2273., 3106., 
  0.62, 0.61, 0.01, 173., 49.07, 1.7915567*^7, 157.834, 22.9, 4.694, 3.016, 
  7423.808, 8.7, 155.898, 10.18, "", "", 76.665, 0.6, 74.3, 0.663}, 
 {"GTM", "North America", "Guatemala", "2021-04-02", 195036., 280., 414.714, 
  6875., 15., 14.286, 10886.398, 15.629, 23.148, 383.744, 0.837, 0.797, 1.08, 
  "", "", "", "", "", "", "", "", 2440., 1.059102*^6, 59.116, 0.136, 2583., 
  0.144, 0.161, 6.2, "people tested", 112751., 111559., 1192., 2313., 2976., 
  0.63, 0.62, 0.01, 166., 49.07, 1.7915567*^7, 157.834, 22.9, 4.694, 3.016, 
  7423.808, 8.7, 155.898, 10.18, "", "", 76.665, 0.6, 74.3, 0.663}, 
 {"GTM", "North America", "Guatemala", "2021-04-03", 195239., 203., 312.714, 
  6884., 9., 12.857, 10897.729, 11.331, 17.455, 384.247, 0.502, 0.718, 1.11, 
  "", "", "", "", "", "", "", "", 1114., 1.060216*^6, 59.178, 0.062, 2446., 
  0.137, 0.128, 7.8, "people tested", 114511., 113319., 1192., 1760., 2987., 
  0.64, 0.63, 0.01, 167., 49.07, 1.7915567*^7, 157.834, 22.9, 4.694, 3.016, 
  7423.808, 8.7, 155.898, 10.18, "", "", 76.665, 0.6, 74.3, 0.663}, 
 {"GTM", "North America", "Guatemala", "2021-04-04", 195471., 232., 299.143, 
  6891., 7., 12.714, 10910.679, 12.95, 16.697, 384.638, 0.391, 0.71, 1.15, 
  "", "", "", "", "", "", "", "", 1242., 1.061458*^6, 59.248, 0.069, 2471., 
  0.138, 0.121, 8.3, "people tested", 116221., 115029., 1192., 1710., 3136., 
  0.65, 0.64, 0.01, 175., 49.07, 1.7915567*^7, 157.834, 22.9, 4.694, 3.016, 
  7423.808, 8.7, 155.898, 10.18, "", "", 76.665, 0.6, 74.3, 0.663}, 
 {"GTM", "North America", "Guatemala", "2021-04-05", 195680., 209., 303.429, 
  6894., 3., 12.143, 10922.345, 11.666, 16.937, 384.805, 0.167, 0.678, 1.19, 
  "", "", "", "", "", "", "", "", 7969., 1.069427*^6, 59.693, 0.445, 3252., 
  0.182, 0.093, 10.7, "people tested", 119558., 118325., 1233., 3337., 2948., 
  0.67, 0.66, 0.01, 165., 49.07, 1.7915567*^7, 157.834, 22.9, 4.694, 3.016, 
  7423.808, 8.7, 155.898, 10.18, "", "", 76.665, 0.6, 74.3, 0.663}, 
 {"GTM", "North America", "Guatemala", "2021-04-06", 197020., 1340., 455.143, 
  6903., 9., 11.429, 10997.14, 74.795, 25.405, 385.307, 0.502, 0.638, 1.22, 
  "", "", "", "", "", "", "", "", 8410., 1.077837*^6, 60.162, 0.469, 4032., 
  0.225, 0.113, 8.9, "people tested", 123473., 121848., 1625., 3915., 2651., 
  0.69, 0.68, 0.01, 148., 49.07, 1.7915567*^7, 157.834, 22.9, 4.694, 3.016, 
  7423.808, 8.7, 155.898, 10.18, "", "", 76.665, 0.6, 74.3, 0.663}, 
 {"GTM", "North America", "Guatemala", "2021-04-07", 198374., 1354., 648.571, 
  6928., 25., 12.571, 11072.717, 75.577, 36.202, 386.703, 1.395, 0.702, 1.24, 
  "", "", "", "", "", "", "", "", 9372., 1.087209*^6, 60.685, 0.523, 4808., 
  0.268, 0.135, 7.4, "people tested", 127945., 126320., 1625., 4472., 2826., 
  0.71, 0.71, 0.01, 158., 49.07, 1.7915567*^7, 157.834, 22.9, 4.694, 3.016, 
  7423.808, 8.7, 155.898, 10.18, "", "", 76.665, 0.6, 74.3, 0.663}, 
 {"GTM", "North America", "Guatemala", "2021-04-08", 199964., 1590., 744., 
  6955., 27., 13.571, 11161.466, 88.75, 41.528, 388.21, 1.507, 0.758, 1.25, 
  "", "", "", "", "", "", "", "", 8166., 1.095375*^6, 61.141, 0.456, 5530., 
  0.309, 0.135, 7.4, "people tested", 132611., 130985., 1626., 4666., 3168., 
  0.74, 0.73, 0.01, 177., 49.07, 1.7915567*^7, 157.834, 22.9, 4.694, 3.016, 
  7423.808, 8.7, 155.898, 10.18, "", "", 76.665, 0.6, 74.3, 0.663}, 
 {"GTM", "North America", "Guatemala", "2021-04-09", 201295., 1331., 894.143, 
  6977., 22., 14.571, 11235.759, 74.293, 49.909, 389.438, 1.228, 0.813, 1.25, 
  "", "", "", "", "", "", "", "", 8040., 1.103415*^6, 61.59, 0.449, 6330., 
  0.353, 0.141, 7.1, "people tested", 137716., 136077., 1639., 5105., 3566., 
  0.77, 0.76, 0.01, 199., 49.07, 1.7915567*^7, 157.834, 22.9, 4.694, 3.016, 
  7423.808, 8.7, 155.898, 10.18, "", "", 76.665, 0.6, 74.3, 0.663}, 
 {"GTM", "North America", "Guatemala", "2021-04-10", 202640., 1345., 
  1057.286, 7001., 24., 16.714, 11310.834, 75.074, 59.015, 390.777, 1.34, 
  0.933, 1.25, "", "", "", "", "", "", "", "", 3432., 1.106847*^6, 61.781, 
  0.192, 6662., 0.372, 0.159, 6.3, "people tested", 139010., 137371., 1639., 
  1294., 3500., 0.78, 0.77, 0.01, 195., 49.07, 1.7915567*^7, 157.834, 22.9, 
  4.694, 3.016, 7423.808, 8.7, 155.898, 10.18, "", "", 76.665, 0.6, 74.3, 
  0.663}, {"GTM", "North America", "Guatemala", "2021-04-11", 203071., 431., 
  1085.714, 7016., 15., 17.857, 11334.891, 24.057, 60.602, 391.615, 0.837, 
  0.997, 1.24, "", "", "", "", "", "", "", "", 1408., 1.108255*^6, 61.86, 
  0.079, 6685., 0.373, 0.162, 6.2, "people tested", 139490., 137851., 1639., 
  480., 3324., 0.78, 0.77, 0.01, 186., 46.3, 1.7915567*^7, 157.834, 22.9, 
  4.694, 3.016, 7423.808, 8.7, 155.898, 10.18, "", "", 76.665, 0.6, 74.3, 
  0.663}, {"GTM", "North America", "Guatemala", "2021-04-12", 203309., 238., 
  1089.857, 7020., 4., 18., 11348.176, 13.285, 60.833, 391.838, 0.223, 1.005, 
  1.24, "", "", "", "", "", "", "", "", 9537., 1.117792*^6, 62.392, 0.532, 
  6909., 0.386, 0.158, 6.3, "people tested", 143488., 141766., 1722., 3998., 
  3419., 0.8, 0.79, 0.01, 191., 46.3, 1.7915567*^7, 157.834, 22.9, 4.694, 
  3.016, 7423.808, 8.7, 155.898, 10.18, "", "", 76.665, 0.6, 74.3, 0.663}, 
 {"GTM", "North America", "Guatemala", "2021-04-13", 205322., 2013., 1186., 
  7057., 37., 22., 11460.536, 112.36, 66.199, 393.903, 2.065, 1.228, 1.23, 
  "", "", "", "", "", "", "", "", 10287., 1.128079*^6, 62.966, 0.574, 7177., 
  0.401, 0.165, 6.1, "people tested", 147614., 145795., 1819., 4126., 3449., 
  0.82, 0.81, 0.01, 193., 46.3, 1.7915567*^7, 157.834, 22.9, 4.694, 3.016, 
  7423.808, 8.7, 155.898, 10.18, "", "", 76.665, 0.6, 74.3, 0.663}, 
 {"GTM", "North America", "Guatemala", "2021-04-14", 207127., 1805., 
  1250.429, 7089., 32., 23., 11561.286, 100.75, 69.796, 395.689, 1.786, 
  1.284, 1.22, "", "", "", "", "", "", "", "", 11065., 1.139144*^6, 63.584, 
  0.618, 7419., 0.414, 0.169, 5.9, "people tested", 150898., 149078., 1820., 
  3284., 3279., 0.84, 0.83, 0.01, 183., 46.3, 1.7915567*^7, 157.834, 22.9, 
  4.694, 3.016, 7423.808, 8.7, 155.898, 10.18, "", "", 76.665, 0.6, 74.3, 
  0.663}, {"GTM", "North America", "Guatemala", "2021-04-15", 208694., 1567., 
  1247.143, 7120., 31., 23.571, 11648.752, 87.466, 69.612, 397.42, 1.73, 
  1.316, 1.2, "", "", "", "", "", "", "", "", 12467., 1.151611*^6, 64.28, 
  0.696, 8034., 0.448, 0.155, 6.4, "people tested", 154556., 152733., 1823., 
  3658., 3135., 0.86, 0.85, 0.01, 175., 46.3, 1.7915567*^7, 157.834, 22.9, 
  4.694, 3.016, 7423.808, 8.7, 155.898, 10.18, "", "", 76.665, 0.6, 74.3, 
  0.663}, {"GTM", "North America", "Guatemala", "2021-04-16", 210667., 1973., 
  1338.857, 7160., 40., 26.143, 11758.88, 110.128, 74.731, 399.652, 2.233, 
  1.459, 1.19, "", "", "", "", "", "", "", "", 9362., 1.160973*^6, 64.802, 
  0.523, 8223., 0.459, 0.163, 6.1, "people tested", 157745., 155919., 1826., 
  3189., 2861., 0.88, 0.87, 0.01, 160., 46.3, 1.7915567*^7, 157.834, 22.9, 
  4.694, 3.016, 7423.808, 8.7, 155.898, 10.18, "", "", 76.665, 0.6, 74.3, 
  0.663}, {"GTM", "North America", "Guatemala", "2021-04-17", 212307., 1640., 
  1381., 7190., 30., 27., 11850.42, 91.541, 77.084, 401.327, 1.675, 1.507, 
  1.17, "", "", "", "", "", "", "", "", 2721., 1.163694*^6, 64.954, 0.152, 
  8121., 0.453, 0.17, 5.9, "people tested", 157799., 155973., 1826., 54., 
  2684., 0.88, 0.87, 0.01, 150., 51.85, 1.7915567*^7, 157.834, 22.9, 4.694, 
  3.016, 7423.808, 8.7, 155.898, 10.18, "", "", 76.665, 0.6, 74.3, 0.663}, 
 {"GTM", "North America", "Guatemala", "2021-04-18", 212734., 427., 1380.429, 
  7221., 31., 29.286, 11874.254, 23.834, 77.052, 403.057, 1.73, 1.635, 1.15, 
  "", "", "", "", "", "", "", "", 1916., 1.16561*^6, 65.061, 0.107, 8194., 
  0.457, 0.168, 5.9, "people tested", 157800., 155974., 1826., 1., 2616., 
  0.88, 0.87, 0.01, 146., 51.85, 1.7915567*^7, 157.834, 22.9, 4.694, 3.016, 
  7423.808, 8.7, 155.898, 10.18, "", "", 76.665, 0.6, 74.3, 0.663}, 
 {"GTM", "North America", "Guatemala", "2021-04-19", 213049., 315., 1391.429, 
  7241., 20., 31.571, 11891.837, 17.582, 77.666, 404.174, 1.116, 1.762, 1.13, 
  "", "", "", "", "", "", "", "", 9776., 1.175386*^6, 65.607, 0.546, 8228., 
  0.459, 0.169, 5.9, "people tested", 158918., 157092., 1826., 1118., 2204., 
  0.89, 0.88, 0.01, 123., 51.85, 1.7915567*^7, 157.834, 22.9, 4.694, 3.016, 
  7423.808, 8.7, 155.898, 10.18, "", "", 76.665, 0.6, 74.3, 0.663}, 
 {"GTM", "North America", "Guatemala", "2021-04-20", 214700., 1651., 
  1339.714, 7279., 38., 31.714, 11983.991, 92.154, 74.779, 406.295, 2.121, 
  1.77, 1.12, "", "", "", "", "", "", "", "", 10306., 1.185692*^6, 66.182, 
  0.575, 8230., 0.459, 0.163, 6.1, "people tested", 160370., 158543., 1827., 
  1452., 1822., 0.9, 0.88, 0.01, 102., 51.85, 1.7915567*^7, 157.834, 22.9, 
  4.694, 3.016, 7423.808, 8.7, 155.898, 10.18, "", "", 76.665, 0.6, 74.3, 
  0.663}, {"GTM", "North America", "Guatemala", "2021-04-21", 216329., 1629., 
  1314.571, 7309., 30., 31.429, 12074.918, 90.927, 73.376, 407.969, 1.675, 
  1.754, 1.1, "", "", "", "", "", "", "", "", 11428., 1.19712*^6, 66.82, 
  0.638, 8282., 0.462, 0.159, 6.3, "people tested", 162110., 160282., 1828., 
  1740., 1602., 0.9, 0.89, 0.01, 89., 51.85, 1.7915567*^7, 157.834, 22.9, 
  4.694, 3.016, 7423.808, 8.7, 155.898, 10.18, "", "", 76.665, 0.6, 74.3, 
  0.663}, {"GTM", "North America", "Guatemala", "2021-04-22", 218145., 1816., 
  1350.143, 7345., 36., 32.143, 12176.282, 101.364, 75.361, 409.979, 2.009, 
  1.794, 1.09, "", "", "", "", "", "", "", "", 11382., 1.208502*^6, 67.455, 
  0.635, 8127., 0.454, 0.166, 6., "people tested", 163438., 161608., 1830., 
  1328., 1269., 0.91, 0.9, 0.01, 71., 51.85, 1.7915567*^7, 157.834, 22.9, 
  4.694, 3.016, 7423.808, 8.7, 155.898, 10.18, "", "", 76.665, 0.6, 74.3, 
  0.663}, {"GTM", "North America", "Guatemala", "2021-04-23", 219789., 1644., 
  1303.143, 7374., 29., 30.571, 12268.046, 91.764, 72.738, 411.597, 1.619, 
  1.706, 1.07, "", "", "", "", "", "", "", "", 9263., 1.217765*^6, 67.972, 
  0.517, 8113., 0.453, 0.161, 6.2, "people tested", 165271., 163431., 1840., 
  1833., 1075., 0.92, 0.91, 0.01, 60., 51.85, 1.7915567*^7, 157.834, 22.9, 
  4.694, 3.016, 7423.808, 8.7, 155.898, 10.18, "", "", 76.665, 0.6, 74.3, 
  0.663}, {"GTM", "North America", "Guatemala", "2021-04-24", 221307., 1518., 
  1285.714, 7395., 21., 29.286, 12352.777, 84.731, 71.765, 412.77, 1.172, 
  1.635, 1.06, "", "", "", "", "", "", "", "", 3226., 1.220991*^6, 68.153, 
  0.18, 8185., 0.457, 0.157, 6.4, "people tested", "", "", "", "", 1112., "", 
  "", "", 62., 51.85, 1.7915567*^7, 157.834, 22.9, 4.694, 3.016, 7423.808, 
  8.7, 155.898, 10.18, "", "", 76.665, 0.6, 74.3, 0.663}, 
 {"GTM", "North America", "Guatemala", "2021-04-25", 221698., 391., 1280.571, 
  7410., 15., 27., 12374.601, 21.825, 71.478, 413.607, 0.837, 1.507, 1.05, 
  "", "", "", "", "", "", "", "", 1585., 1.222576*^6, 68.241, 0.088, 8138., 
  0.454, 0.157, 6.4, "people tested", "", "", "", "", 1157., "", "", "", 65., 
  51.85, 1.7915567*^7, 157.834, 22.9, 4.694, 3.016, 7423.808, 8.7, 155.898, 
  10.18, "", "", 76.665, 0.6, 74.3, 0.663}, {"GTM", "North America", 
  "Guatemala", "2021-04-26", 221939., 241., 1270., 7428., 18., 26.714, 
  12388.053, 13.452, 70.888, 414.611, 1.005, 1.491, 1.03, "", "", "", "", "", 
  "", "", "", 8567., 1.231143*^6, 68.719, 0.478, 7965., 0.445, 0.159, 6.3, 
  "people tested", 166209., 164368., 1841., "", 1042., 0.93, 0.92, 0.01, 58., 
  51.85, 1.7915567*^7, 157.834, 22.9, 4.694, 3.016, 7423.808, 8.7, 155.898, 
  10.18, "", "", 76.665, 0.6, 74.3, 0.663}, {"GTM", "North America", 
  "Guatemala", "2021-04-27", 223025., 1086., 1189.286, 7453., 25., 24.857, 
  12448.671, 60.618, 66.383, 416.007, 1.395, 1.387, 1.02, "", "", "", "", "", 
  "", "", "", 8977., 1.24012*^6, 69.22, 0.501, 7775., 0.434, 0.153, 6.5, 
  "people tested", 167447., 165549., 1898., 1238., 1011., 0.93, 0.92, 0.01, 
  56., 51.85, 1.7915567*^7, 157.834, 22.9, 4.694, 3.016, 7423.808, 8.7, 
  155.898, 10.18, "", "", 76.665, 0.6, 74.3, 0.663}, 
 {"GTM", "North America", "Guatemala", "2021-04-28", 224621., 1596., 
  1184.571, 7478., 25., 24.143, 12537.756, 89.085, 66.12, 417.402, 1.395, 
  1.348, 1.01, "", "", "", "", "", "", "", "", 9702., 1.249822*^6, 69.762, 
  0.542, 7529., 0.42, 0.157, 6.4, "people tested", 168367., 166469., 1898., 
  920., 894., 0.94, 0.93, 0.01, 50., 51.85, 1.7915567*^7, 157.834, 22.9, 
  4.694, 3.016, 7423.808, 8.7, 155.898, 10.18, "", "", 76.665, 0.6, 74.3, 
  0.663}, {"GTM", "North America", "Guatemala", "2021-04-29", 226247., 1626., 
  1157.429, 7500., 22., 22.143, 12628.515, 90.759, 64.605, 418.63, 1.228, 
  1.236, 1., "", "", "", "", "", "", "", "", 8985., 1.258807*^6, 70.263, 
  0.502, 7186., 0.401, 0.161, 6.2, "people tested", 170109., 168211., 1898., 
  1742., 953., 0.95, 0.94, 0.01, 53., 51.85, 1.7915567*^7, 157.834, 22.9, 
  4.694, 3.016, 7423.808, 8.7, 155.898, 10.18, "", "", 76.665, 0.6, 74.3, 
  0.663}, {"GTM", "North America", "Guatemala", "2021-04-30", 227671., 1424., 
  1126., 7524., 24., 21.429, 12707.999, 79.484, 62.85, 419.97, 1.34, 1.196, 
  0.99, "", "", "", "", "", "", "", "", 4250., 1.263057*^6, 70.501, 0.237, 
  6470., 0.361, 0.174, 5.7, "people tested", 170833., 168935., 1898., 724., 
  795., 0.95, 0.94, 0.01, 44., 51.85, 1.7915567*^7, 157.834, 22.9, 4.694, 
  3.016, 7423.808, 8.7, 155.898, 10.18, "", "", 76.665, 0.6, 74.3, 0.663}, 
 {"GTM", "North America", "Guatemala", "2021-05-01", 228477., 806., 1024.286, 
  7543., 19., 21.143, 12752.987, 44.989, 57.173, 421.03, 1.061, 1.18, 0.99, 
  "", "", "", "", "", "", "", "", 1279., 1.264336*^6, 70.572, 0.071, 6192., 
  0.346, 0.165, 6., "people tested", 171267., 169369., 1898., 434., 812., 
  0.96, 0.95, 0.01, 45., 51.85, 1.7915567*^7, 157.834, 22.9, 4.694, 3.016, 
  7423.808, 8.7, 155.898, 10.18, "", "", 76.665, 0.6, 74.3, 0.663}, 
 {"GTM", "North America", "Guatemala", "2021-05-02", 228684., 207., 998., 
  7558., 15., 21.143, 12764.542, 11.554, 55.706, 421.868, 0.837, 1.18, 0.98, 
  "", "", "", "", "", "", "", "", 1150., 1.265486*^6, 70.636, 0.064, 6130., 
  0.342, 0.163, 6.1, "people tested", 171695., 169797., 1898., 428., 828., 
  0.96, 0.95, 0.01, 46., 51.85, 1.7915567*^7, 157.834, 22.9, 4.694, 3.016, 
  7423.808, 8.7, 155.898, 10.18, "", "", 76.665, 0.6, 74.3, 0.663}, 
 {"GTM", "North America", "Guatemala", "2021-05-03", 228871., 187., 990.286, 
  7578., 20., 21.429, 12774.979, 10.438, 55.275, 422.984, 1.116, 1.196, 0.98, 
  "", "", "", "", "", "", "", "", 8489., 1.273975*^6, 71.11, 0.474, 6119., 
  0.342, 0.162, 6.2, "people tested", 172490., 170591., 1899., 795., 897., 
  0.96, 0.95, 0.01, 50., 51.85, 1.7915567*^7, 157.834, 22.9, 4.694, 3.016, 
  7423.808, 8.7, 155.898, 10.18, "", "", 76.665, 0.6, 74.3, 0.663}, 
 {"GTM", "North America", "Guatemala", "2021-05-04", 230095., 1224., 1010., 
  7606., 28., 21.857, 12843.3, 68.32, 56.376, 424.547, 1.563, 1.22, 0.98, "", 
  "", "", "", "", "", "", "", 7902., 1.281877*^6, 71.551, 0.441, 5965., 
  0.333, 0.169, 5.9, "people tested", 176102., 174152., 1950., 3612., 1236., 
  0.98, 0.97, 0.01, 69., 51.85, 1.7915567*^7, 157.834, 22.9, 4.694, 3.016, 
  7423.808, 8.7, 155.898, 10.18, "", "", 76.665, 0.6, 74.3, 0.663}, 
 {"GTM", "North America", "Guatemala", "2021-05-05", 231289., 1194., 952.571, 
  7642., 36., 23.429, 12909.946, 66.646, 53.17, 426.556, 2.009, 1.308, 0.98, 
  "", "", "", "", "", "", "", "", 7830., 1.289707*^6, 71.988, 0.437, 5698., 
  0.318, 0.167, 6., "people tested", 182332., 180072., 2260., 6230., 1995., 
  1.02, 1.01, 0.01, 111., 51.85, 1.7915567*^7, 157.834, 22.9, 4.694, 3.016, 
  7423.808, 8.7, 155.898, 10.18, "", "", 76.665, 0.6, 74.3, 0.663}, 
 {"GTM", "North America", "Guatemala", "2021-05-06", 232439., 1150., 884.571, 
  7677., 35., 25.286, 12974.136, 64.19, 49.374, 428.51, 1.954, 1.411, 0.98, 
  "", "", "", "", "", "", "", "", 7718., 1.297425*^6, 72.419, 0.431, 5517., 
  0.308, 0.16, 6.2, "people tested", 191128., 188671., 2457., 8796., 3003., 
  1.07, 1.05, 0.01, 168., 51.85, 1.7915567*^7, 157.834, 22.9, 4.694, 3.016, 
  7423.808, 8.7, 155.898, 10.18, "", "", 76.665, 0.6, 74.3, 0.663}, 
 {"GTM", "North America", "Guatemala", "2021-05-07", 233696., 1257., 860.714, 
  7695., 18., 24.429, 13044.298, 70.162, 48.043, 429.515, 1.005, 1.364, 0.98, 
  "", "", "", "", "", "", "", "", 7072., 1.304497*^6, 72.814, 0.395, 5920., 
  0.33, 0.145, 6.9, "people tested", 204328., 201836., 2492., 13200., 4785., 
  1.14, 1.13, 0.01, 267., 51.85, 1.7915567*^7, 157.834, 22.9, 4.694, 3.016, 
  7423.808, 8.7, 155.898, 10.18, "", "", 76.665, 0.6, 74.3, 0.663}, 
 {"GTM", "North America", "Guatemala", "2021-05-08", 234883., 1187., 915.143, 
  7717., 22., 24.857, 13110.554, 66.255, 51.081, 430.743, 1.228, 1.387, 0.98, 
  "", "", "", "", "", "", "", "", 1935., 1.306432*^6, 72.922, 0.108, 6014., 
  0.336, 0.152, 6.6, "people tested", 206951., 204459., 2492., 2623., 5098., 
  1.16, 1.14, 0.01, 285., 51.85, 1.7915567*^7, 157.834, 22.9, 4.694, 3.016, 
  7423.808, 8.7, 155.898, 10.18, "", "", 76.665, 0.6, 74.3, 0.663}, 
 {"GTM", "North America", "Guatemala", "2021-05-09", 235098., 215., 916.286, 
  7733., 16., 25., 13122.554, 12.001, 51.145, 431.636, 0.893, 1.395, 0.99, 
  "", "", "", "", "", "", "", "", 1103., 1.307535*^6, 72.983, 0.062, 6007., 
  0.335, 0.153, 6.6, "people tested", "", "", "", "", 5779., "", "", "", 
  323., 51.85, 1.7915567*^7, 157.834, 22.9, 4.694, 3.016, 7423.808, 8.7, 
  155.898, 10.18, "", "", 76.665, 0.6, 74.3, 0.663}, 
 {"GTM", "North America", "Guatemala", "2021-05-10", 235304., 206., 919., 
  7736., 3., 22.571, 13134.053, 11.498, 51.296, 431.803, 0.167, 1.26, 0.99, 
  "", "", "", "", "", "", "", "", 5586., 1.313121*^6, 73.295, 0.312, 5592., 
  0.312, 0.164, 6.1, "people tested", 217348., 214830., 2518., "", 6408., 
  1.21, 1.2, 0.01, 358., 51.85, 1.7915567*^7, 157.834, 22.9, 4.694, 3.016, 
  7423.808, 8.7, 155.898, 10.18, "", "", 76.665, 0.6, 74.3, 0.663}, 
 {"GTM", "North America", "Guatemala", "2021-05-11", 236266., 962., 881.571, 
  7776., 40., 24.286, 13187.749, 53.696, 49.207, 434.036, 2.233, 1.356, 0.99, 
  "", "", "", "", "", "", "", "", 7582., 1.320703*^6, 73.718, 0.423, 5547., 
  0.31, 0.159, 6.3, "people tested", 232949., 230431., 2518., 15601., 8121., 
  1.3, 1.29, 0.01, 453., 51.85, 1.7915567*^7, 157.834, 22.9, 4.694, 3.016, 
  7423.808, 8.7, 155.898, 10.18, "", "", 76.665, 0.6, 74.3, 0.663}, 
 {"GTM", "North America", "Guatemala", "2021-05-12", 237682., 1416., 913.286, 
  7815., 39., 24.714, 13266.786, 79.037, 50.977, 436.213, 2.177, 1.379, 0.99, 
  "", "", "", "", "", "", "", "", 6931., 1.327634*^6, 74.105, 0.387, 5418., 
  0.302, 0.169, 5.9, "people tested", 245772., 243251., 2521., 12823., 9063., 
  1.37, 1.36, 0.01, 506., 51.85, 1.7915567*^7, 157.834, 22.9, 4.694, 3.016, 
  7423.808, 8.7, 155.898, 10.18, "", "", 76.665, 0.6, 74.3, 0.663}, 
 {"GTM", "North America", "Guatemala", "2021-05-13", 238787., 1105., 906.857, 
  7832., 17., 22.143, 13328.465, 61.678, 50.618, 437.162, 0.949, 1.236, 1., 
  "", "", "", "", "", "", "", "", 7556., 1.33519*^6, 74.527, 0.422, 5395., 
  0.301, 0.168, 5.9, "people tested", 259768., 257247., 2521., 13996., 9806., 
  1.45, 1.44, 0.01, 547., 51.85, 1.7915567*^7, 157.834, 22.9, 4.694, 3.016, 
  7423.808, 8.7, 155.898, 10.18, "", "", 76.665, 0.6, 74.3, 0.663}, 
 {"GTM", "North America", "Guatemala", "2021-05-14", 240170., 1383., 924.857, 
  7845., 13., 21.429, 13405.66, 77.195, 51.623, 437.887, 0.726, 1.196, 1., 
  "", "", "", "", "", "", "", "", 6437., 1.341627*^6, 74.886, 0.359, 5304., 
  0.296, 0.174, 5.7, "people tested", 274434., 271912., 2522., 14666., 
  10015., 1.53, 1.52, 0.01, 559., 51.85, 1.7915567*^7, 157.834, 22.9, 4.694, 
  3.016, 7423.808, 8.7, 155.898, 10.18, "", "", 76.665, 0.6, 74.3, 0.663}, 
 {"GTM", "North America", "Guatemala", "2021-05-15", 241117., 947., 890.571, 
  7872., 27., 22.143, 13458.519, 52.859, 49.709, 439.394, 1.507, 1.236, 1., 
  "", "", "", "", "", "", "", "", 2348., 1.343975*^6, 75.017, 0.131, 5363., 
  0.299, 0.166, 6., "people tested", 276843., 274321., 2522., 2409., 9985., 
  1.55, 1.53, 0.01, 557., 51.85, 1.7915567*^7, 157.834, 22.9, 4.694, 3.016, 
  7423.808, 8.7, 155.898, 10.18, "", "", 76.665, 0.6, 74.3, 0.663}, 
 {"GTM", "North America", "Guatemala", "2021-05-16", 241369., 252., 895.857, 
  7887., 15., 22., 13472.585, 14.066, 50.004, 440.232, 0.837, 1.228, 1., "", 
  "", "", "", "", "", "", "", 960., 1.344935*^6, 75.071, 0.054, 5343., 0.298, 
  0.168, 6., "people tested", 279902., 277380., 2522., 3059., 9679., 1.56, 
  1.55, 0.01, 540., 51.85, 1.7915567*^7, 157.834, 22.9, 4.694, 3.016, 
  7423.808, 8.7, 155.898, 10.18, "", "", 76.665, 0.6, 74.3, 0.663}, 
 {"GTM", "North America", "Guatemala", "2021-05-17", 241528., 159., 889.143, 
  7893., 6., 22.429, 13481.46, 8.875, 49.63, 440.567, 0.335, 1.252, 1.01, "", 
  "", "", "", "", "", "", "", 7293., 1.352228*^6, 75.478, 0.407, 5587., 
  0.312, 0.159, 6.3, "people tested", 293643., 291108., 2535., 13741., 
  10899., 1.64, 1.62, 0.01, 608., 51.85, 1.7915567*^7, 157.834, 22.9, 4.694, 
  3.016, 7423.808, 8.7, 155.898, 10.18, "", "", 76.665, 0.6, 74.3, 0.663}, 
 {"GTM", "North America", "Guatemala", "2021-05-18", 242784., 1256., 931.143, 
  7913., 20., 19.571, 13551.567, 70.107, 51.974, 441.683, 1.116, 1.092, 1.01, 
  "", "", "", "", "", "", "", "", 7157., 1.359385*^6, 75.877, 0.399, 5526., 
  0.308, 0.169, 5.9, "people tested", 308299., 305764., 2535., 14656., 
  10764., 1.72, 1.71, 0.01, 601., 51.85, 1.7915567*^7, 157.834, 22.9, 4.694, 
  3.016, 7423.808, 8.7, 155.898, 10.18, "", "", 76.665, 0.6, 74.3, 0.663}, 
 {"GTM", "North America", "Guatemala", "2021-05-19", 243833., 1049., 878.714, 
  7928., 15., 16.143, 13610.119, 58.552, 49.048, 442.52, 0.837, 0.901, 1.01, 
  "", "", "", "", "", "", "", "", 7464., 1.366849*^6, 76.294, 0.417, 5602., 
  0.313, 0.157, 6.4, "people tested", 323720., 321185., 2535., 15421., 
  11135., 1.81, 1.79, 0.01, 622., 51.85, 1.7915567*^7, 157.834, 22.9, 4.694, 
  3.016, 7423.808, 8.7, 155.898, 10.18, "", "", 76.665, 0.6, 74.3, 0.663}, 
 {"GTM", "North America", "Guatemala", "2021-05-20", 245247., 1414., 922.857, 
  7952., 24., 17.143, 13689.045, 78.926, 51.511, 443.86, 1.34, 0.957, 1.02, 
  "", "", "", "", "", "", "", "", 6578., 1.373427*^6, 76.661, 0.367, 5462., 
  0.305, 0.169, 5.9, "people tested", 337356., 334821., 2535., 13636., 
  11084., 1.88, 1.87, 0.01, 619., 51.85, 1.7915567*^7, 157.834, 22.9, 4.694, 
  3.016, 7423.808, 8.7, 155.898, 10.18, "", "", 76.665, 0.6, 74.3, 0.663}, 
 {"GTM", "North America", "Guatemala", "2021-05-21", 246156., 909., 855.143, 
  7977., 25., 18.857, 13739.783, 50.738, 47.732, 445.255, 1.395, 1.053, 1.02, 
  "", "", "", "", "", "", "", "", 6036., 1.379463*^6, 76.998, 0.337, 5405., 
  0.302, 0.158, 6.3, "people tested", 350418., 347883., 2535., 13062., 
  10855., 1.96, 1.94, 0.01, 606., 51.85, 1.7915567*^7, 157.834, 22.9, 4.694, 
  3.016, 7423.808, 8.7, 155.898, 10.18, "", "", 76.665, 0.6, 74.3, 0.663}, 
 {"GTM", "North America", "Guatemala", "2021-05-22", 247106., 950., 855.571, 
  7996., 19., 17.714, 13792.809, 53.027, 47.756, 446.316, 1.061, 0.989, 1.03, 
  "", "", "", "", "", "", "", "", 2142., 1.381605*^6, 77.118, 0.12, 5376., 
  0.3, 0.159, 6.3, "people tested", 352111., 349576., 2535., 1693., 10753., 
  1.97, 1.95, 0.01, 600., 51.85, 1.7915567*^7, 157.834, 22.9, 4.694, 3.016, 
  7423.808, 8.7, 155.898, 10.18, "", "", 76.665, 0.6, 74.3, 0.663}, 
 {"GTM", "North America", "Guatemala", "2021-05-23", 247454., 348., 869.286, 
  8000., 4., 16.143, 13812.234, 19.424, 48.521, 446.539, 0.223, 0.901, 1.04, 
  "", "", "", "", "", "", "", "", 1168., 1.382773*^6, 77.183, 0.065, 5405., 
  0.302, 0.161, 6.2, "people tested", 352941., 350406., 2535., 830., 10434., 
  1.97, 1.96, 0.01, 582., 51.85, 1.7915567*^7, 157.834, 22.9, 4.694, 3.016, 
  7423.808, 8.7, 155.898, 10.18, "", "", 76.665, 0.6, 74.3, 0.663}, 
 {"GTM", "North America", "Guatemala", "2021-05-24", 247644., 190., 873.714, 
  8009., 9., 16.571, 13822.839, 10.605, 48.768, 447.041, 0.502, 0.925, 1.04, 
  "", "", "", "", "", "", "", "", 7181., 1.389954*^6, 77.584, 0.401, 5389., 
  0.301, 0.162, 6.2, "people tested", 363400., 360865., 2535., 10459., 9965., 
  2.03, 2.01, 0.01, 556., 51.85, 1.7915567*^7, 157.834, 22.9, 4.694, 3.016, 
  7423.808, 8.7, 155.898, 10.18, "", "", 76.665, 0.6, 74.3, 0.663}, 
 {"GTM", "North America", "Guatemala", "2021-05-25", 248824., 1180., 862.857, 
  8022., 13., 15.571, 13888.704, 65.865, 48.162, 447.767, 0.726, 0.869, 1.05, 
  "", "", "", "", "", "", "", "", 7196., 1.39715*^6, 77.985, 0.402, 5395., 
  0.301, 0.16, 6.3, "people tested", 409532., 374708., 34824., 46132., 
  14462., 2.29, 2.09, 0.19, 807., 51.85, 1.7915567*^7, 157.834, 22.9, 4.694, 
  3.016, 7423.808, 8.7, 155.898, 10.18, "", "", 76.665, 0.6, 74.3, 0.663}, 
 {"GTM", "North America", "Guatemala", "2021-05-26", 250296., 1472., 923.286, 
  8058., 36., 18.571, 13970.867, 82.163, 51.535, 449.776, 2.009, 1.037, 1.06, 
  "", "", "", "", "", "", "", "", 6381., 1.403531*^6, 78.341, 0.356, 5240., 
  0.292, 0.176, 5.7, "people tested", 429959., 385620., 44339., 20427., 
  15177., 2.4, 2.15, 0.25, 847., 51.85, 1.7915567*^7, 157.834, 22.9, 4.694, 
  3.016, 7423.808, 8.7, 155.898, 10.18, "", "", 76.665, 0.6, 74.3, 0.663}, 
 {"GTM", "North America", "Guatemala", "2021-05-27", 251336., 1040., 869.857, 
  8070., 12., 16.857, 14028.917, 58.05, 48.553, 450.446, 0.67, 0.941, 1.06, 
  "", "", "", "", "", "", "", "", 7174., 1.410705*^6, 78.742, 0.4, 5325., 
  0.297, 0.163, 6.1, "people tested", 452100., 397545., 54555., 22141., 
  16392., 2.52, 2.22, 0.3, 915., 51.85, 1.7915567*^7, 157.834, 22.9, 4.694, 
  3.016, 7423.808, 8.7, 155.898, 10.18, "", "", 76.665, 0.6, 74.3, 0.663}, 
 {"GTM", "North America", "Guatemala", "2021-05-28", 252929., 1593., 967.571, 
  8094., 24., 16.714, 14117.834, 88.917, 54.007, 451.786, 1.34, 0.933, 1.07, 
  "", "", "", "", "", "", "", "", 5400., 1.416105*^6, 79.043, 0.301, 5235., 
  0.292, 0.185, 5.4, "people tested", 478753., 414035., 64718., 26653., 
  18334., 2.67, 2.31, 0.36, 1023., 51.85, 1.7915567*^7, 157.834, 22.9, 4.694, 
  3.016, 7423.808, 8.7, 155.898, 10.18, "", "", 76.665, 0.6, 74.3, 0.663}, 
 {"GTM", "North America", "Guatemala", "2021-05-29", 253837., 908., 961.571, 
  8121., 27., 17.857, 14168.516, 50.682, 53.672, 453.293, 1.507, 0.997, 1.07, 
  "", "", "", "", "", "", "", "", 2003., 1.418108*^6, 79.155, 0.112, 5215., 
  0.291, 0.184, 5.4, "people tested", 485004., 418060., 66944., 6251., 
  18985., 2.71, 2.33, 0.37, 1060., 51.85, 1.7915567*^7, 157.834, 22.9, 4.694, 
  3.016, 7423.808, 8.7, 155.898, 10.18, "", "", 76.665, 0.6, 74.3, 0.663}, 
 {"GTM", "North America", "Guatemala", "2021-05-30", 254225., 388., 967.286, 
  8137., 16., 19.571, 14190.173, 21.657, 53.991, 454.186, 0.893, 1.092, 1.07, 
  "", "", "", "", "", "", "", "", 1117., 1.419225*^6, 79.217, 0.062, 5207., 
  0.291, 0.186, 5.4, "people tested", 488129., 419903., 68226., 3125., 
  19313., 2.72, 2.34, 0.38, 1078., 51.85, 1.7915567*^7, 157.834, 22.9, 4.694, 
  3.016, 7423.808, 8.7, 155.898, 10.18, "", "", 76.665, 0.6, 74.3, 0.663}, 
 {"GTM", "North America", "Guatemala", "2021-05-31", 254417., 192., 967.571, 
  8165., 28., 22.286, 14200.89, 10.717, 54.007, 455.749, 1.563, 1.244, 1.08, 
  "", "", "", "", "", "", "", "", 6657., 1.425882*^6, 79.589, 0.372, 5133., 
  0.287, 0.189, 5.3, "people tested", 514240., 436067., 78173., 26111., 
  21549., 2.87, 2.43, 0.44, 1203., 51.85, 1.7915567*^7, 157.834, 22.9, 4.694, 
  3.016, 7423.808, 8.7, 155.898, 10.18, "", "", 76.665, 0.6, 74.3, 0.663}, 
 {"GTM", "North America", "Guatemala", "2021-06-01", 255833., 1416., 
  1001.286, 8183., 18., 23., 14279.928, 79.037, 55.889, 456.754, 1.005, 
  1.284, 1.08, "", "", "", "", "", "", "", "", 5499., 1.431381*^6, 79.896, 
  0.307, 4890., 0.273, 0.205, 4.9, "people tested", 540944., 452036., 88908., 
  26704., 18773., 3.02, 2.52, 0.5, 1048., 51.85, 1.7915567*^7, 157.834, 22.9, 
  4.694, 3.016, 7423.808, 8.7, 155.898, 10.18, "", "", 76.665, 0.6, 74.3, 
  0.663}, {"GTM", "North America", "Guatemala", "2021-06-02", 257167., 1334., 
  981.571, 8214., 31., 22.286, 14354.388, 74.46, 54.789, 458.484, 1.73, 
  1.244, 1.08, "", "", "", "", "", "", "", "", 7002., 1.438383*^6, 80.287, 
  0.391, 4979., 0.278, 0.197, 5.1, "people tested", 561976., 464587., 97389., 
  21032., 18860., 3.14, 2.59, 0.54, 1053., 51.85, 1.7915567*^7, 157.834, 
  22.9, 4.694, 3.016, 7423.808, 8.7, 155.898, 10.18, "", "", 76.665, 0.6, 
  74.3, 0.663}, {"GTM", "North America", "Guatemala", "2021-06-03", 258633., 
  1466., 1042.429, 8238., 24., 24., 14436.216, 81.828, 58.186, 459.824, 1.34, 
  1.34, 1.09, "", "", "", "", "", "", "", "", 6602., 1.444985*^6, 80.655, 
  0.369, 4897., 0.273, 0.213, 4.7, "people tested", 580186., 476769., 
  103417., 18210., 18298., 3.24, 2.66, 0.58, 1021., 51.85, 1.7915567*^7, 
  157.834, 22.9, 4.694, 3.016, 7423.808, 8.7, 155.898, 10.18, "", "", 76.665, 
  0.6, 74.3, 0.663}, {"GTM", "North America", "Guatemala", "2021-06-04", 
  259954., 1321., 1003.571, 8258., 20., 23.429, 14509.951, 73.735, 56.017, 
  460.94, 1.116, 1.308, 1.09, "", "", "", "", "", "", "", "", 6930., 
  1.451915*^6, 81.042, 0.387, 5116., 0.286, 0.196, 5.1, "people tested", 
  594780., 485681., 109099., 14594., 16575., 3.32, 2.71, 0.61, 925., 51.85, 
  1.7915567*^7, 157.834, 22.9, 4.694, 3.016, 7423.808, 8.7, 155.898, 10.18, 
  "", "", 76.665, 0.6, 74.3, 0.663}, {"GTM", "North America", "Guatemala", 
  "2021-06-05", 261392., 1438., 1079.286, 8280., 22., 22.714, 14590.216, 
  80.265, 60.243, 462.168, 1.228, 1.268, 1.1, "", "", "", "", "", "", "", "", 
  2856., 1.454771*^6, 81.202, 0.159, 5238., 0.292, 0.206, 4.9, 
  "people tested", 595590., 486162., 109428., 810., 15798., 3.32, 2.71, 0.61, 
  882., 51.85, 1.7915567*^7, 157.834, 22.9, 4.694, 3.016, 7423.808, 8.7, 
  155.898, 10.18, "", "", 76.665, 0.6, 74.3, 0.663}, 
 {"GTM", "North America", "Guatemala", "2021-06-06", 261958., 566., 1104.714, 
  8294., 14., 22.429, 14621.809, 31.593, 61.662, 462.949, 0.781, 1.252, 1.1, 
  "", "", "", "", "", "", "", "", 1432., 1.456203*^6, 81.281, 0.08, 5283., 
  0.295, 0.209, 4.8, "people tested", 596858., 486822., 110036., 1268., 
  15533., 3.33, 2.72, 0.61, 867., 51.85, 1.7915567*^7, 157.834, 22.9, 4.694, 
  3.016, 7423.808, 8.7, 155.898, 10.18, "", "", 76.665, 0.6, 74.3, 0.663}, 
 {"GTM", "North America", "Guatemala", "2021-06-07", 262255., 297., 1119.714, 
  8305., 11., 20., 14638.387, 16.578, 62.5, 463.563, 0.614, 1.116, "", "", 
  "", "", "", "", "", "", "", "", "", "", "", "", "", "", "", "", "", "", "", 
  "", "", "", "", "", "", 51.85, 1.7915567*^7, 157.834, 22.9, 4.694, 3.016, 
  7423.808, 8.7, 155.898, 10.18, "", "", 76.665, 0.6, 74.3, 0.663}, 
 {"GGY", "Europe", "Guernsey", "2021-01-24", "", "", "", "", "", "", "", "", 
  "", "", "", "", "", "", "", "", "", "", "", "", "", "", "", "", "", "", "", 
  "", "", "", 6673., 6151., 522., "", "", 9.95, 9.17, 0.78, "", "", 67052., 
  "", "", "", "", "", "", "", "", "", "", "", "", "", ""}, 
 {"GGY", "Europe", "Guernsey", "2021-01-25", "", "", "", "", "", "", "", "", 
  "", "", "", "", "", "", "", "", "", "", "", "", "", "", "", "", "", "", "", 
  "", "", "", "", "", "", "", 604., "", "", "", 9008., "", 67052., "", "", 
  "", "", "", "", "", "", "", "", "", "", "", ""}, 
 {"GGY", "Europe", "Guernsey", "2021-01-26", "", "", "", "", "", "", "", "", 
  "", "", "", "", "", "", "", "", "", "", "", "", "", "", "", "", "", "", "", 
  "", "", "", "", "", "", "", 604., "", "", "", 9008., "", 67052., "", "", 
  "", "", "", "", "", "", "", "", "", "", "", ""}, 
 {"GGY", "Europe", "Guernsey", "2021-01-27", "", "", "", "", "", "", "", "", 
  "", "", "", "", "", "", "", "", "", "", "", "", "", "", "", "", "", "", "", 
  "", "", "", "", "", "", "", 604., "", "", "", 9008., "", 67052., "", "", 
  "", "", "", "", "", "", "", "", "", "", "", ""}, 
 {"GGY", "Europe", "Guernsey", "2021-01-28", "", "", "", "", "", "", "", "", 
  "", "", "", "", "", "", "", "", "", "", "", "", "", "", "", "", "", "", "", 
  "", "", "", "", "", "", "", 604., "", "", "", 9008., "", 67052., "", "", 
  "", "", "", "", "", "", "", "", "", "", "", ""}, 
 {"GGY", "Europe", "Guernsey", "2021-01-29", "", "", "", "", "", "", "", "", 
  "", "", "", "", "", "", "", "", "", "", "", "", "", "", "", "", "", "", "", 
  "", "", "", "", "", "", "", 604., "", "", "", 9008., "", 67052., "", "", 
  "", "", "", "", "", "", "", "", "", "", "", ""}, 
 {"GGY", "Europe", "Guernsey", "2021-01-30", "", "", "", "", "", "", "", "", 
  "", "", "", "", "", "", "", "", "", "", "", "", "", "", "", "", "", "", "", 
  "", "", "", "", "", "", "", 604., "", "", "", 9008., "", 67052., "", "", 
  "", "", "", "", "", "", "", "", "", "", "", ""}, 
 {"GGY", "Europe", "Guernsey", "2021-01-31", "", "", "", "", "", "", "", "", 
  "", "", "", "", "", "", "", "", "", "", "", "", "", "", "", "", "", "", "", 
  "", "", "", "", "", "", "", 604., "", "", "", 9008., "", 67052., "", "", 
  "", "", "", "", "", "", "", "", "", "", "", ""}, 
 {"GGY", "Europe", "Guernsey", "2021-02-01", "", "", "", "", "", "", "", "", 
  "", "", "", "", "", "", "", "", "", "", "", "", "", "", "", "", "", "", "", 
  "", "", "", "", "", "", "", 604., "", "", "", 9008., "", 67052., "", "", 
  "", "", "", "", "", "", "", "", "", "", "", ""}, 
 {"GGY", "Europe", "Guernsey", "2021-02-02", "", "", "", "", "", "", "", "", 
  "", "", "", "", "", "", "", "", "", "", "", "", "", "", "", "", "", "", "", 
  "", "", "", "", "", "", "", 604., "", "", "", 9008., "", 67052., "", "", 
  "", "", "", "", "", "", "", "", "", "", "", ""}, 
 {"GGY", "Europe", "Guernsey", "2021-02-03", "", "", "", "", "", "", "", "", 
  "", "", "", "", "", "", "", "", "", "", "", "", "", "", "", "", "", "", "", 
  "", "", "", "", "", "", "", 604., "", "", "", 9008., "", 67052., "", "", 
  "", "", "", "", "", "", "", "", "", "", "", ""}, 
 {"GGY", "Europe", "Guernsey", "2021-02-04", "", "", "", "", "", "", "", "", 
  "", "", "", "", "", "", "", "", "", "", "", "", "", "", "", "", "", "", "", 
  "", "", "", "", "", "", "", 604., "", "", "", 9008., "", 67052., "", "", 
  "", "", "", "", "", "", "", "", "", "", "", ""}, 
 {"GGY", "Europe", "Guernsey", "2021-02-05", "", "", "", "", "", "", "", "", 
  "", "", "", "", "", "", "", "", "", "", "", "", "", "", "", "", "", "", "", 
  "", "", "", "", "", "", "", 604., "", "", "", 9008., "", 67052., "", "", 
  "", "", "", "", "", "", "", "", "", "", "", ""}, 
 {"GGY", "Europe", "Guernsey", "2021-02-06", "", "", "", "", "", "", "", "", 
  "", "", "", "", "", "", "", "", "", "", "", "", "", "", "", "", "", "", "", 
  "", "", "", "", "", "", "", 604., "", "", "", 9008., "", 67052., "", "", 
  "", "", "", "", "", "", "", "", "", "", "", ""}, 
 {"GGY", "Europe", "Guernsey", "2021-02-07", "", "", "", "", "", "", "", "", 
  "", "", "", "", "", "", "", "", "", "", "", "", "", "", "", "", "", "", "", 
  "", "", "", 15135., 12045., 3090., "", 604., 22.57, 17.96, 4.61, 9008., "", 
  67052., "", "", "", "", "", "", "", "", "", "", "", "", "", ""}, 
 {"GGY", "Europe", "Guernsey", "2021-02-08", "", "", "", "", "", "", "", "", 
  "", "", "", "", "", "", "", "", "", "", "", "", "", "", "", "", "", "", "", 
  "", "", "", "", "", "", "", 603., "", "", "", 8993., "", 67052., "", "", 
  "", "", "", "", "", "", "", "", "", "", "", ""}, 
 {"GGY", "Europe", "Guernsey", "2021-02-09", "", "", "", "", "", "", "", "", 
  "", "", "", "", "", "", "", "", "", "", "", "", "", "", "", "", "", "", "", 
  "", "", "", "", "", "", "", 601., "", "", "", 8963., "", 67052., "", "", 
  "", "", "", "", "", "", "", "", "", "", "", ""}, 
 {"GGY", "Europe", "Guernsey", "2021-02-10", "", "", "", "", "", "", "", "", 
  "", "", "", "", "", "", "", "", "", "", "", "", "", "", "", "", "", "", "", 
  "", "", "", "", "", "", "", 599., "", "", "", 8933., "", 67052., "", "", 
  "", "", "", "", "", "", "", "", "", "", "", ""}, 
 {"GGY", "Europe", "Guernsey", "2021-02-11", "", "", "", "", "", "", "", "", 
  "", "", "", "", "", "", "", "", "", "", "", "", "", "", "", "", "", "", "", 
  "", "", "", "", "", "", "", 598., "", "", "", 8918., "", 67052., "", "", 
  "", "", "", "", "", "", "", "", "", "", "", ""}, 
 {"GGY", "Europe", "Guernsey", "2021-02-12", "", "", "", "", "", "", "", "", 
  "", "", "", "", "", "", "", "", "", "", "", "", "", "", "", "", "", "", "", 
  "", "", "", "", "", "", "", 596., "", "", "", 8889., "", 67052., "", "", 
  "", "", "", "", "", "", "", "", "", "", "", ""}, 
 {"GGY", "Europe", "Guernsey", "2021-02-13", "", "", "", "", "", "", "", "", 
  "", "", "", "", "", "", "", "", "", "", "", "", "", "", "", "", "", "", "", 
  "", "", "", "", "", "", "", 594., "", "", "", 8859., "", 67052., "", "", 
  "", "", "", "", "", "", "", "", "", "", "", ""}, 
 {"GGY", "Europe", "Guernsey", "2021-02-14", "", "", "", "", "", "", "", "", 
  "", "", "", "", "", "", "", "", "", "", "", "", "", "", "", "", "", "", "", 
  "", "", "", 19284., 13950., 5334., "", 593., 28.76, 20.8, 7.96, 8844., "", 
  67052., "", "", "", "", "", "", "", "", "", "", "", "", "", ""}, 
 {"GGY", "Europe", "Guernsey", "2021-02-15", "", "", "", "", "", "", "", "", 
  "", "", "", "", "", "", "", "", "", "", "", "", "", "", "", "", "", "", "", 
  "", "", "", "", "", "", "", 520., "", "", "", 7755., "", 67052., "", "", 
  "", "", "", "", "", "", "", "", "", "", "", ""}, 
 {"GGY", "Europe", "Guernsey", "2021-02-16", "", "", "", "", "", "", "", "", 
  "", "", "", "", "", "", "", "", "", "", "", "", "", "", "", "", "", "", "", 
  "", "", "", "", "", "", "", 448., "", "", "", 6681., "", 67052., "", "", 
  "", "", "", "", "", "", "", "", "", "", "", ""}, 
 {"GGY", "Europe", "Guernsey", "2021-02-17", "", "", "", "", "", "", "", "", 
  "", "", "", "", "", "", "", "", "", "", "", "", "", "", "", "", "", "", "", 
  "", "", "", "", "", "", "", 375., "", "", "", 5593., "", 67052., "", "", 
  "", "", "", "", "", "", "", "", "", "", "", ""}, 
 {"GGY", "Europe", "Guernsey", "2021-02-18", "", "", "", "", "", "", "", "", 
  "", "", "", "", "", "", "", "", "", "", "", "", "", "", "", "", "", "", "", 
  "", "", "", "", "", "", "", 302., "", "", "", 4504., "", 67052., "", "", 
  "", "", "", "", "", "", "", "", "", "", "", ""}, 
 {"GGY", "Europe", "Guernsey", "2021-02-19", "", "", "", "", "", "", "", "", 
  "", "", "", "", "", "", "", "", "", "", "", "", "", "", "", "", "", "", "", 
  "", "", "", "", "", "", "", 230., "", "", "", 3430., "", 67052., "", "", 
  "", "", "", "", "", "", "", "", "", "", "", ""}, 
 {"GGY", "Europe", "Guernsey", "2021-02-20", "", "", "", "", "", "", "", "", 
  "", "", "", "", "", "", "", "", "", "", "", "", "", "", "", "", "", "", "", 
  "", "", "", "", "", "", "", 157., "", "", "", 2341., "", 67052., "", "", 
  "", "", "", "", "", "", "", "", "", "", "", ""}, 
 {"GGY", "Europe", "Guernsey", "2021-02-21", "", "", "", "", "", "", "", "", 
  "", "", "", "", "", "", "", "", "", "", "", "", "", "", "", "", "", "", "", 
  "", "", "", "", "", "", "", 85., "", "", "", 1268., "", 67052., "", "", "", 
  "", "", "", "", "", "", "", "", "", "", ""}, 
 {"GGY", "Europe", "Guernsey", "2021-02-22", "", "", "", "", "", "", "", "", 
  "", "", "", "", "", "", "", "", "", "", "", "", "", "", "", "", "", "", "", 
  "", "", "", "", "", "", "", 85., "", "", "", 1268., "", 67052., "", "", "", 
  "", "", "", "", "", "", "", "", "", "", ""}, 
 {"GGY", "Europe", "Guernsey", "2021-02-23", "", "", "", "", "", "", "", "", 
  "", "", "", "", "", "", "", "", "", "", "", "", "", "", "", "", "", "", "", 
  "", "", "", 20047., "", "", "", 85., 29.9, "", "", 1268., "", 67052., "", 
  "", "", "", "", "", "", "", "", "", "", "", "", ""}, 
 {"GGY", "Europe", "Guernsey", "2021-02-24", "", "", "", "", "", "", "", "", 
  "", "", "", "", "", "", "", "", "", "", "", "", "", "", "", "", "", "", "", 
  "", "", "", "", "", "", "", 113., "", "", "", 1685., "", 67052., "", "", 
  "", "", "", "", "", "", "", "", "", "", "", ""}, 
 {"GGY", "Europe", "Guernsey", "2021-02-25", "", "", "", "", "", "", "", "", 
  "", "", "", "", "", "", "", "", "", "", "", "", "", "", "", "", "", "", "", 
  "", "", "", "", "", "", "", 142., "", "", "", 2118., "", 67052., "", "", 
  "", "", "", "", "", "", "", "", "", "", "", ""}, 
 {"GGY", "Europe", "Guernsey", "2021-02-26", "", "", "", "", "", "", "", "", 
  "", "", "", "", "", "", "", "", "", "", "", "", "", "", "", "", "", "", "", 
  "", "", "", "", "", "", "", 170., "", "", "", 2535., "", 67052., "", "", 
  "", "", "", "", "", "", "", "", "", "", "", ""}, 
 {"GGY", "Europe", "Guernsey", "2021-02-27", "", "", "", "", "", "", "", "", 
  "", "", "", "", "", "", "", "", "", "", "", "", "", "", "", "", "", "", "", 
  "", "", "", "", "", "", "", 199., "", "", "", 2968., "", 67052., "", "", 
  "", "", "", "", "", "", "", "", "", "", "", ""}, 
 {"GGY", "Europe", "Guernsey", "2021-02-28", "", "", "", "", "", "", "", "", 
  "", "", "", "", "", "", "", "", "", "", "", "", "", "", "", "", "", "", "", 
  "", "", "", "", "", "", "", 228., "", "", "", 3400., "", 67052., "", "", 
  "", "", "", "", "", "", "", "", "", "", "", ""}, 
 {"GGY", "Europe", "Guernsey", "2021-03-01", "", "", "", "", "", "", "", "", 
  "", "", "", "", "", "", "", "", "", "", "", "", "", "", "", "", "", "", "", 
  "", "", "", "", "", "", "", 256., "", "", "", 3818., "", 67052., "", "", 
  "", "", "", "", "", "", "", "", "", "", "", ""}, 
 {"GGY", "Europe", "Guernsey", "2021-03-02", "", "", "", "", "", "", "", "", 
  "", "", "", "", "", "", "", "", "", "", "", "", "", "", "", "", "", "", "", 
  "", "", "", 22040., "", "", "", 285., 32.87, "", "", 4250., "", 67052., "", 
  "", "", "", "", "", "", "", "", "", "", "", "", ""}, 
 {"GGY", "Europe", "Guernsey", "2021-03-03", "", "", "", "", "", "", "", "", 
  "", "", "", "", "", "", "", "", "", "", "", "", "", "", "", "", "", "", "", 
  "", "", "", "", "", "", "", 349., "", "", "", 5205., "", 67052., "", "", 
  "", "", "", "", "", "", "", "", "", "", "", ""}, 
 {"GGY", "Europe", "Guernsey", "2021-03-04", "", "", "", "", "", "", "", "", 
  "", "", "", "", "", "", "", "", "", "", "", "", "", "", "", "", "", "", "", 
  "", "", "", "", "", "", "", 413., "", "", "", 6159., "", 67052., "", "", 
  "", "", "", "", "", "", "", "", "", "", "", ""}, 
 {"GGY", "Europe", "Guernsey", "2021-03-05", "", "", "", "", "", "", "", "", 
  "", "", "", "", "", "", "", "", "", "", "", "", "", "", "", "", "", "", "", 
  "", "", "", "", "", "", "", 477., "", "", "", 7114., "", 67052., "", "", 
  "", "", "", "", "", "", "", "", "", "", "", ""}, 
 {"GGY", "Europe", "Guernsey", "2021-03-06", "", "", "", "", "", "", "", "", 
  "", "", "", "", "", "", "", "", "", "", "", "", "", "", "", "", "", "", "", 
  "", "", "", "", "", "", "", 542., "", "", "", 8083., "", 67052., "", "", 
  "", "", "", "", "", "", "", "", "", "", "", ""}, 
 {"GGY", "Europe", "Guernsey", "2021-03-07", "", "", "", "", "", "", "", "", 
  "", "", "", "", "", "", "", "", "", "", "", "", "", "", "", "", "", "", "", 
  "", "", "", "", "", "", "", 606., "", "", "", 9038., "", 67052., "", "", 
  "", "", "", "", "", "", "", "", "", "", "", ""}, 
 {"GGY", "Europe", "Guernsey", "2021-03-08", "", "", "", "", "", "", "", "", 
  "", "", "", "", "", "", "", "", "", "", "", "", "", "", "", "", "", "", "", 
  "", "", "", "", "", "", "", 670., "", "", "", 9992., "", 67052., "", "", 
  "", "", "", "", "", "", "", "", "", "", "", ""}, 
 {"GGY", "Europe", "Guernsey", "2021-03-09", "", "", "", "", "", "", "", "", 
  "", "", "", "", "", "", "", "", "", "", "", "", "", "", "", "", "", "", "", 
  "", "", "", "", "", "", "", 734., "", "", "", 10947., "", 67052., "", "", 
  "", "", "", "", "", "", "", "", "", "", "", ""}, 
 {"GGY", "Europe", "Guernsey", "2021-03-10", "", "", "", "", "", "", "", "", 
  "", "", "", "", "", "", "", "", "", "", "", "", "", "", "", "", "", "", "", 
  "", "", "", "", "", "", "", 734., "", "", "", 10947., "", 67052., "", "", 
  "", "", "", "", "", "", "", "", "", "", "", ""}, 
 {"GGY", "Europe", "Guernsey", "2021-03-11", "", "", "", "", "", "", "", "", 
  "", "", "", "", "", "", "", "", "", "", "", "", "", "", "", "", "", "", "", 
  "", "", "", "", "", "", "", 734., "", "", "", 10947., "", 67052., "", "", 
  "", "", "", "", "", "", "", "", "", "", "", ""}, 
 {"GGY", "Europe", "Guernsey", "2021-03-12", "", "", "", "", "", "", "", "", 
  "", "", "", "", "", "", "", "", "", "", "", "", "", "", "", "", "", "", "", 
  "", "", "", 29383., 21500., 7883., "", 734., 43.82, 32.06, 11.76, 10947., 
  "", 67052., "", "", "", "", "", "", "", "", "", "", "", "", "", ""}, 
 {"GGY", "Europe", "Guernsey", "2021-03-13", "", "", "", "", "", "", "", "", 
  "", "", "", "", "", "", "", "", "", "", "", "", "", "", "", "", "", "", "", 
  "", "", "", "", "", "", "", 676., "", "", "", 10082., "", 67052., "", "", 
  "", "", "", "", "", "", "", "", "", "", "", ""}, 
 {"GGY", "Europe", "Guernsey", "2021-03-14", "", "", "", "", "", "", "", "", 
  "", "", "", "", "", "", "", "", "", "", "", "", "", "", "", "", "", "", "", 
  "", "", "", "", "", "", "", 617., "", "", "", 9202., "", 67052., "", "", 
  "", "", "", "", "", "", "", "", "", "", "", ""}, 
 {"GGY", "Europe", "Guernsey", "2021-03-15", "", "", "", "", "", "", "", "", 
  "", "", "", "", "", "", "", "", "", "", "", "", "", "", "", "", "", "", "", 
  "", "", "", "", "", "", "", 559., "", "", "", 8337., "", 67052., "", "", 
  "", "", "", "", "", "", "", "", "", "", "", ""}, 
 {"GGY", "Europe", "Guernsey", "2021-03-16", "", "", "", "", "", "", "", "", 
  "", "", "", "", "", "", "", "", "", "", "", "", "", "", "", "", "", "", "", 
  "", "", "", "", "", "", "", 500., "", "", "", 7457., "", 67052., "", "", 
  "", "", "", "", "", "", "", "", "", "", "", ""}, 
 {"GGY", "Europe", "Guernsey", "2021-03-17", "", "", "", "", "", "", "", "", 
  "", "", "", "", "", "", "", "", "", "", "", "", "", "", "", "", "", "", "", 
  "", "", "", "", "", "", "", 442., "", "", "", 6592., "", 67052., "", "", 
  "", "", "", "", "", "", "", "", "", "", "", ""}, 
 {"GGY", "Europe", "Guernsey", "2021-03-18", "", "", "", "", "", "", "", "", 
  "", "", "", "", "", "", "", "", "", "", "", "", "", "", "", "", "", "", "", 
  "", "", "", "", "", "", "", 383., "", "", "", 5712., "", 67052., "", "", 
  "", "", "", "", "", "", "", "", "", "", "", ""}, 
 {"GGY", "Europe", "Guernsey", "2021-03-19", "", "", "", "", "", "", "", "", 
  "", "", "", "", "", "", "", "", "", "", "", "", "", "", "", "", "", "", "", 
  "", "", "", "", "", "", "", 325., "", "", "", 4847., "", 67052., "", "", 
  "", "", "", "", "", "", "", "", "", "", "", ""}, 
 {"GGY", "Europe", "Guernsey", "2021-03-20", "", "", "", "", "", "", "", "", 
  "", "", "", "", "", "", "", "", "", "", "", "", "", "", "", "", "", "", "", 
  "", "", "", "", "", "", "", 325., "", "", "", 4847., "", 67052., "", "", 
  "", "", "", "", "", "", "", "", "", "", "", ""}, 
 {"GGY", "Europe", "Guernsey", "2021-03-21", "", "", "", "", "", "", "", "", 
  "", "", "", "", "", "", "", "", "", "", "", "", "", "", "", "", "", "", "", 
  "", "", "", "", "", "", "", 325., "", "", "", 4847., "", 67052., "", "", 
  "", "", "", "", "", "", "", "", "", "", "", ""}, 
 {"GGY", "Europe", "Guernsey", "2021-03-22", "", "", "", "", "", "", "", "", 
  "", "", "", "", "", "", "", "", "", "", "", "", "", "", "", "", "", "", "", 
  "", "", "", "", "", "", "", 325., "", "", "", 4847., "", 67052., "", "", 
  "", "", "", "", "", "", "", "", "", "", "", ""}, 
 {"GGY", "Europe", "Guernsey", "2021-03-23", "", "", "", "", "", "", "", "", 
  "", "", "", "", "", "", "", "", "", "", "", "", "", "", "", "", "", "", "", 
  "", "", "", "", "", "", "", 325., "", "", "", 4847., "", 67052., "", "", 
  "", "", "", "", "", "", "", "", "", "", "", ""}, 
 {"GGY", "Europe", "Guernsey", "2021-03-24", "", "", "", "", "", "", "", "", 
  "", "", "", "", "", "", "", "", "", "", "", "", "", "", "", "", "", "", "", 
  "", "", "", "", "", "", "", 325., "", "", "", 4847., "", 67052., "", "", 
  "", "", "", "", "", "", "", "", "", "", "", ""}, 
 {"GGY", "Europe", "Guernsey", "2021-03-25", "", "", "", "", "", "", "", "", 
  "", "", "", "", "", "", "", "", "", "", "", "", "", "", "", "", "", "", "", 
  "", "", "", "", "", "", "", 325., "", "", "", 4847., "", 67052., "", "", 
  "", "", "", "", "", "", "", "", "", "", "", ""}, 
 {"GGY", "Europe", "Guernsey", "2021-03-26", "", "", "", "", "", "", "", "", 
  "", "", "", "", "", "", "", "", "", "", "", "", "", "", "", "", "", "", "", 
  "", "", "", "", "", "", "", 325., "", "", "", 4847., "", 67052., "", "", 
  "", "", "", "", "", "", "", "", "", "", "", ""}, 
 {"GGY", "Europe", "Guernsey", "2021-03-27", "", "", "", "", "", "", "", "", 
  "", "", "", "", "", "", "", "", "", "", "", "", "", "", "", "", "", "", "", 
  "", "", "", "", "", "", "", 325., "", "", "", 4847., "", 67052., "", "", 
  "", "", "", "", "", "", "", "", "", "", "", ""}, 
 {"GGY", "Europe", "Guernsey", "2021-03-28", "", "", "", "", "", "", "", "", 
  "", "", "", "", "", "", "", "", "", "", "", "", "", "", "", "", "", "", "", 
  "", "", "", "", "", "", "", 325., "", "", "", 4847., "", 67052., "", "", 
  "", "", "", "", "", "", "", "", "", "", "", ""}, 
 {"GGY", "Europe", "Guernsey", "2021-03-29", "", "", "", "", "", "", "", "", 
  "", "", "", "", "", "", "", "", "", "", "", "", "", "", "", "", "", "", "", 
  "", "", "", "", "", "", "", 325., "", "", "", 4847., "", 67052., "", "", 
  "", "", "", "", "", "", "", "", "", "", "", ""}, 
 {"GGY", "Europe", "Guernsey", "2021-03-30", "", "", "", "", "", "", "", "", 
  "", "", "", "", "", "", "", "", "", "", "", "", "", "", "", "", "", "", "", 
  "", "", "", "", "", "", "", 325., "", "", "", 4847., "", 67052., "", "", 
  "", "", "", "", "", "", "", "", "", "", "", ""}, 
 {"GGY", "Europe", "Guernsey", "2021-03-31", "", "", "", "", "", "", "", "", 
  "", "", "", "", "", "", "", "", "", "", "", "", "", "", "", "", "", "", "", 
  "", "", "", "", "", "", "", 325., "", "", "", 4847., "", 67052., "", "", 
  "", "", "", "", "", "", "", "", "", "", "", ""}, 
 {"GGY", "Europe", "Guernsey", "2021-04-01", "", "", "", "", "", "", "", "", 
  "", "", "", "", "", "", "", "", "", "", "", "", "", "", "", "", "", "", "", 
  "", "", "", "", "", "", "", 325., "", "", "", 4847., "", 67052., "", "", 
  "", "", "", "", "", "", "", "", "", "", "", ""}, 
 {"GGY", "Europe", "Guernsey", "2021-04-02", "", "", "", "", "", "", "", "", 
  "", "", "", "", "", "", "", "", "", "", "", "", "", "", "", "", "", "", "", 
  "", "", "", "", "", "", "", 325., "", "", "", 4847., "", 67052., "", "", 
  "", "", "", "", "", "", "", "", "", "", "", ""}, 
 {"GGY", "Europe", "Guernsey", "2021-04-03", "", "", "", "", "", "", "", "", 
  "", "", "", "", "", "", "", "", "", "", "", "", "", "", "", "", "", "", "", 
  "", "", "", "", "", "", "", 325., "", "", "", 4847., "", 67052., "", "", 
  "", "", "", "", "", "", "", "", "", "", "", ""}, 
 {"GGY", "Europe", "Guernsey", "2021-04-04", "", "", "", "", "", "", "", "", 
  "", "", "", "", "", "", "", "", "", "", "", "", "", "", "", "", "", "", "", 
  "", "", "", "", "", "", "", 325., "", "", "", 4847., "", 67052., "", "", 
  "", "", "", "", "", "", "", "", "", "", "", ""}, 
 {"GGY", "Europe", "Guernsey", "2021-04-05", "", "", "", "", "", "", "", "", 
  "", "", "", "", "", "", "", "", "", "", "", "", "", "", "", "", "", "", "", 
  "", "", "", "", "", "", "", 325., "", "", "", 4847., "", 67052., "", "", 
  "", "", "", "", "", "", "", "", "", "", "", ""}, 
 {"GGY", "Europe", "Guernsey", "2021-04-06", "", "", "", "", "", "", "", "", 
  "", "", "", "", "", "", "", "", "", "", "", "", "", "", "", "", "", "", "", 
  "", "", "", "", "", "", "", 325., "", "", "", 4847., "", 67052., "", "", 
  "", "", "", "", "", "", "", "", "", "", "", ""}, 
 {"GGY", "Europe", "Guernsey", "2021-04-07", "", "", "", "", "", "", "", "", 
  "", "", "", "", "", "", "", "", "", "", "", "", "", "", "", "", "", "", "", 
  "", "", "", 37829., 29575., 8254., "", 325., 56.42, 44.11, 12.31, 4847., 
  "", 67052., "", "", "", "", "", "", "", "", "", "", "", "", "", ""}, 
 {"GGY", "Europe", "Guernsey", "2021-04-08", "", "", "", "", "", "", "", "", 
  "", "", "", "", "", "", "", "", "", "", "", "", "", "", "", "", "", "", "", 
  "", "", "", "", "", "", "", 361., "", "", "", 5384., "", 67052., "", "", 
  "", "", "", "", "", "", "", "", "", "", "", ""}, 
 {"GGY", "Europe", "Guernsey", "2021-04-09", "", "", "", "", "", "", "", "", 
  "", "", "", "", "", "", "", "", "", "", "", "", "", "", "", "", "", "", "", 
  "", "", "", "", "", "", "", 396., "", "", "", 5906., "", 67052., "", "", 
  "", "", "", "", "", "", "", "", "", "", "", ""}, 
 {"GGY", "Europe", "Guernsey", "2021-04-10", "", "", "", "", "", "", "", "", 
  "", "", "", "", "", "", "", "", "", "", "", "", "", "", "", "", "", "", "", 
  "", "", "", "", "", "", "", 432., "", "", "", 6443., "", 67052., "", "", 
  "", "", "", "", "", "", "", "", "", "", "", ""}, 
 {"GGY", "Europe", "Guernsey", "2021-04-11", "", "", "", "", "", "", "", "", 
  "", "", "", "", "", "", "", "", "", "", "", "", "", "", "", "", "", "", "", 
  "", "", "", "", "", "", "", 468., "", "", "", 6980., "", 67052., "", "", 
  "", "", "", "", "", "", "", "", "", "", "", ""}, 
 {"GGY", "Europe", "Guernsey", "2021-04-12", "", "", "", "", "", "", "", "", 
  "", "", "", "", "", "", "", "", "", "", "", "", "", "", "", "", "", "", "", 
  "", "", "", "", "", "", "", 504., "", "", "", 7517., "", 67052., "", "", 
  "", "", "", "", "", "", "", "", "", "", "", ""}, 
 {"GGY", "Europe", "Guernsey", "2021-04-13", "", "", "", "", "", "", "", "", 
  "", "", "", "", "", "", "", "", "", "", "", "", "", "", "", "", "", "", "", 
  "", "", "", "", "", "", "", 540., "", "", "", 8053., "", 67052., "", "", 
  "", "", "", "", "", "", "", "", "", "", "", ""}, 
 {"GGY", "Europe", "Guernsey", "2021-04-14", "", "", "", "", "", "", "", "", 
  "", "", "", "", "", "", "", "", "", "", "", "", "", "", "", "", "", "", "", 
  "", "", "", "", "", "", "", 575., "", "", "", 8575., "", 67052., "", "", 
  "", "", "", "", "", "", "", "", "", "", "", ""}, 
 {"GGY", "Europe", "Guernsey", "2021-04-15", "", "", "", "", "", "", "", "", 
  "", "", "", "", "", "", "", "", "", "", "", "", "", "", "", "", "", "", "", 
  "", "", "", "", "", "", "", 575., "", "", "", 8575., "", 67052., "", "", 
  "", "", "", "", "", "", "", "", "", "", "", ""}, 
 {"GGY", "Europe", "Guernsey", "2021-04-16", "", "", "", "", "", "", "", "", 
  "", "", "", "", "", "", "", "", "", "", "", "", "", "", "", "", "", "", "", 
  "", "", "", 43007., 31538., 11469., "", 575., 64.14, 47.04, 17.1, 8575., 
  "", 67052., "", "", "", "", "", "", "", "", "", "", "", "", "", ""}, 
 {"GGY", "Europe", "Guernsey", "2021-04-17", "", "", "", "", "", "", "", "", 
  "", "", "", "", "", "", "", "", "", "", "", "", "", "", "", "", "", "", "", 
  "", "", "", "", "", "", "", 621., "", "", "", 9261., "", 67052., "", "", 
  "", "", "", "", "", "", "", "", "", "", "", ""}, 
 {"GGY", "Europe", "Guernsey", "2021-04-18", "", "", "", "", "", "", "", "", 
  "", "", "", "", "", "", "", "", "", "", "", "", "", "", "", "", "", "", "", 
  "", "", "", "", "", "", "", 667., "", "", "", 9948., "", 67052., "", "", 
  "", "", "", "", "", "", "", "", "", "", "", ""}, 
 {"GGY", "Europe", "Guernsey", "2021-04-19", "", "", "", "", "", "", "", "", 
  "", "", "", "", "", "", "", "", "", "", "", "", "", "", "", "", "", "", "", 
  "", "", "", "", "", "", "", 712., "", "", "", 10619., "", 67052., "", "", 
  "", "", "", "", "", "", "", "", "", "", "", ""}, 
 {"GGY", "Europe", "Guernsey", "2021-04-20", "", "", "", "", "", "", "", "", 
  "", "", "", "", "", "", "", "", "", "", "", "", "", "", "", "", "", "", "", 
  "", "", "", 46587., 32969., 13618., "", 758., 69.48, 49.17, 20.31, 11305., 
  "", 67052., "", "", "", "", "", "", "", "", "", "", "", "", "", ""}, 
 {"GGY", "Europe", "Guernsey", "2021-04-21", "", "", "", "", "", "", "", "", 
  "", "", "", "", "", "", "", "", "", "", "", "", "", "", "", "", "", "", "", 
  "", "", "", "", "", "", "", 728., "", "", "", 10857., "", 67052., "", "", 
  "", "", "", "", "", "", "", "", "", "", "", ""}, 
 {"GGY", "Europe", "Guernsey", "2021-04-22", "", "", "", "", "", "", "", "", 
  "", "", "", "", "", "", "", "", "", "", "", "", "", "", "", "", "", "", "", 
  "", "", "", "", "", "", "", 699., "", "", "", 10425., "", 67052., "", "", 
  "", "", "", "", "", "", "", "", "", "", "", ""}, 
 {"GGY", "Europe", "Guernsey", "2021-04-23", "", "", "", "", "", "", "", "", 
  "", "", "", "", "", "", "", "", "", "", "", "", "", "", "", "", "", "", "", 
  "", "", "", "", "", "", "", 669., "", "", "", 9977., "", 67052., "", "", 
  "", "", "", "", "", "", "", "", "", "", "", ""}, 
 {"GGY", "Europe", "Guernsey", "2021-04-24", "", "", "", "", "", "", "", "", 
  "", "", "", "", "", "", "", "", "", "", "", "", "", "", "", "", "", "", "", 
  "", "", "", "", "", "", "", 594., "", "", "", 8859., "", 67052., "", "", 
  "", "", "", "", "", "", "", "", "", "", "", ""}, 
 {"GGY", "Europe", "Guernsey", "2021-04-25", "", "", "", "", "", "", "", "", 
  "", "", "", "", "", "", "", "", "", "", "", "", "", "", "", "", "", "", "", 
  "", "", "", "", "", "", "", 518., "", "", "", 7725., "", 67052., "", "", 
  "", "", "", "", "", "", "", "", "", "", "", ""}, 
 {"GGY", "Europe", "Guernsey", "2021-04-26", "", "", "", "", "", "", "", "", 
  "", "", "", "", "", "", "", "", "", "", "", "", "", "", "", "", "", "", "", 
  "", "", "", "", "", "", "", 443., "", "", "", 6607., "", 67052., "", "", 
  "", "", "", "", "", "", "", "", "", "", "", ""}, 
 {"GGY", "Europe", "Guernsey", "2021-04-27", "", "", "", "", "", "", "", "", 
  "", "", "", "", "", "", "", "", "", "", "", "", "", "", "", "", "", "", "", 
  "", "", "", "", "", "", "", 368., "", "", "", 5488., "", 67052., "", "", 
  "", "", "", "", "", "", "", "", "", "", "", ""}, 
 {"GGY", "Europe", "Guernsey", "2021-04-28", "", "", "", "", "", "", "", "", 
  "", "", "", "", "", "", "", "", "", "", "", "", "", "", "", "", "", "", "", 
  "", "", "", "", "", "", "", 368., "", "", "", 5488., "", 67052., "", "", 
  "", "", "", "", "", "", "", "", "", "", "", ""}, 
 {"GGY", "Europe", "Guernsey", "2021-04-29", "", "", "", "", "", "", "", "", 
  "", "", "", "", "", "", "", "", "", "", "", "", "", "", "", "", "", "", "", 
  "", "", "", "", "", "", "", 368., "", "", "", 5488., "", 67052., "", "", 
  "", "", "", "", "", "", "", "", "", "", "", ""}, 
 {"GGY", "Europe", "Guernsey", "2021-04-30", "", "", "", "", "", "", "", "", 
  "", "", "", "", "", "", "", "", "", "", "", "", "", "", "", "", "", "", "", 
  "", "", "", "", "", "", "", 368., "", "", "", 5488., "", 67052., "", "", 
  "", "", "", "", "", "", "", "", "", "", "", ""}, 
 {"GGY", "Europe", "Guernsey", "2021-05-01", "", "", "", "", "", "", "", "", 
  "", "", "", "", "", "", "", "", "", "", "", "", "", "", "", "", "", "", "", 
  "", "", "", "", "", "", "", 368., "", "", "", 5488., "", 67052., "", "", 
  "", "", "", "", "", "", "", "", "", "", "", ""}, 
 {"GGY", "Europe", "Guernsey", "2021-05-02", "", "", "", "", "", "", "", "", 
  "", "", "", "", "", "", "", "", "", "", "", "", "", "", "", "", "", "", "", 
  "", "", "", "", "", "", "", 368., "", "", "", 5488., "", 67052., "", "", 
  "", "", "", "", "", "", "", "", "", "", "", ""}, 
 {"GGY", "Europe", "Guernsey", "2021-05-03", "", "", "", "", "", "", "", "", 
  "", "", "", "", "", "", "", "", "", "", "", "", "", "", "", "", "", "", "", 
  "", "", "", "", "", "", "", 368., "", "", "", 5488., "", 67052., "", "", 
  "", "", "", "", "", "", "", "", "", "", "", ""}, 
 {"GGY", "Europe", "Guernsey", "2021-05-04", "", "", "", "", "", "", "", "", 
  "", "", "", "", "", "", "", "", "", "", "", "", "", "", "", "", "", "", "", 
  "", "", "", "", "", "", "", 368., "", "", "", 5488., "", 67052., "", "", 
  "", "", "", "", "", "", "", "", "", "", "", ""}, 
 {"GGY", "Europe", "Guernsey", "2021-05-05", "", "", "", "", "", "", "", "", 
  "", "", "", "", "", "", "", "", "", "", "", "", "", "", "", "", "", "", "", 
  "", "", "", "", "", "", "", 368., "", "", "", 5488., "", 67052., "", "", 
  "", "", "", "", "", "", "", "", "", "", "", ""}, 
 {"GGY", "Europe", "Guernsey", "2021-05-06", "", "", "", "", "", "", "", "", 
  "", "", "", "", "", "", "", "", "", "", "", "", "", "", "", "", "", "", "", 
  "", "", "", "", "", "", "", 368., "", "", "", 5488., "", 67052., "", "", 
  "", "", "", "", "", "", "", "", "", "", "", ""}, 
 {"GGY", "Europe", "Guernsey", "2021-05-07", "", "", "", "", "", "", "", "", 
  "", "", "", "", "", "", "", "", "", "", "", "", "", "", "", "", "", "", "", 
  "", "", "", "", "", "", "", 368., "", "", "", 5488., "", 67052., "", "", 
  "", "", "", "", "", "", "", "", "", "", "", ""}, 
 {"GGY", "Europe", "Guernsey", "2021-05-08", "", "", "", "", "", "", "", "", 
  "", "", "", "", "", "", "", "", "", "", "", "", "", "", "", "", "", "", "", 
  "", "", "", "", "", "", "", 368., "", "", "", 5488., "", 67052., "", "", 
  "", "", "", "", "", "", "", "", "", "", "", ""}, 
 {"GGY", "Europe", "Guernsey", "2021-05-09", "", "", "", "", "", "", "", "", 
  "", "", "", "", "", "", "", "", "", "", "", "", "", "", "", "", "", "", "", 
  "", "", "", "", "", "", "", 368., "", "", "", 5488., "", 67052., "", "", 
  "", "", "", "", "", "", "", "", "", "", "", ""}, 
 {"GGY", "Europe", "Guernsey", "2021-05-10", "", "", "", "", "", "", "", "", 
  "", "", "", "", "", "", "", "", "", "", "", "", "", "", "", "", "", "", "", 
  "", "", "", "", "", "", "", 368., "", "", "", 5488., "", 67052., "", "", 
  "", "", "", "", "", "", "", "", "", "", "", ""}, 
 {"GGY", "Europe", "Guernsey", "2021-05-11", "", "", "", "", "", "", "", "", 
  "", "", "", "", "", "", "", "", "", "", "", "", "", "", "", "", "", "", "", 
  "", "", "", "", "", "", "", 368., "", "", "", 5488., "", 67052., "", "", 
  "", "", "", "", "", "", "", "", "", "", "", ""}, 
 {"GGY", "Europe", "Guernsey", "2021-05-12", "", "", "", "", "", "", "", "", 
  "", "", "", "", "", "", "", "", "", "", "", "", "", "", "", "", "", "", "", 
  "", "", "", 54673., "", "", "", 368., 81.54, "", "", 5488., "", 67052., "", 
  "", "", "", "", "", "", "", "", "", "", "", "", ""}, 
 {"GGY", "Europe", "Guernsey", "2021-05-13", "", "", "", "", "", "", "", "", 
  "", "", "", "", "", "", "", "", "", "", "", "", "", "", "", "", "", "", "", 
  "", "", "", 55478., "", "", 805., 430., 82.74, "", "", 6413., "", 67052., 
  "", "", "", "", "", "", "", "", "", "", "", "", "", ""}, 
 {"GGY", "Europe", "Guernsey", "2021-05-14", "", "", "", "", "", "", "", "", 
  "", "", "", "", "", "", "", "", "", "", "", "", "", "", "", "", "", "", "", 
  "", "", "", "", "", "", "", 436., "", "", "", 6502., "", 67052., "", "", 
  "", "", "", "", "", "", "", "", "", "", "", ""}, 
 {"GGY", "Europe", "Guernsey", "2021-05-15", "", "", "", "", "", "", "", "", 
  "", "", "", "", "", "", "", "", "", "", "", "", "", "", "", "", "", "", "", 
  "", "", "", "", "", "", "", 442., "", "", "", 6592., "", 67052., "", "", 
  "", "", "", "", "", "", "", "", "", "", "", ""}, 
 {"GGY", "Europe", "Guernsey", "2021-05-16", "", "", "", "", "", "", "", "", 
  "", "", "", "", "", "", "", "", "", "", "", "", "", "", "", "", "", "", "", 
  "", "", "", "", "", "", "", 447., "", "", "", 6666., "", 67052., "", "", 
  "", "", "", "", "", "", "", "", "", "", "", ""}, 
 {"GGY", "Europe", "Guernsey", "2021-05-17", "", "", "", "", "", "", "", "", 
  "", "", "", "", "", "", "", "", "", "", "", "", "", "", "", "", "", "", "", 
  "", "", "", "", "", "", "", 453., "", "", "", 6756., "", 67052., "", "", 
  "", "", "", "", "", "", "", "", "", "", "", ""}, 
 {"GGY", "Europe", "Guernsey", "2021-05-18", "", "", "", "", "", "", "", "", 
  "", "", "", "", "", "", "", "", "", "", "", "", "", "", "", "", "", "", "", 
  "", "", "", "", "", "", "", 459., "", "", "", 6845., "", 67052., "", "", 
  "", "", "", "", "", "", "", "", "", "", "", ""}, 
 {"GGY", "Europe", "Guernsey", "2021-05-19", "", "", "", "", "", "", "", "", 
  "", "", "", "", "", "", "", "", "", "", "", "", "", "", "", "", "", "", "", 
  "", "", "", "", "", "", "", 465., "", "", "", 6935., "", 67052., "", "", 
  "", "", "", "", "", "", "", "", "", "", "", ""}, 
 {"GGY", "Europe", "Guernsey", "2021-05-20", "", "", "", "", "", "", "", "", 
  "", "", "", "", "", "", "", "", "", "", "", "", "", "", "", "", "", "", "", 
  "", "", "", "", "", "", "", 408., "", "", "", 6085., "", 67052., "", "", 
  "", "", "", "", "", "", "", "", "", "", "", ""}, 
 {"GGY", "Europe", "Guernsey", "2021-05-21", "", "", "", "", "", "", "", "", 
  "", "", "", "", "", "", "", "", "", "", "", "", "", "", "", "", "", "", "", 
  "", "", "", 58743., "", "", "", 408., 87.61, "", "", 6085., "", 67052., "", 
  "", "", "", "", "", "", "", "", "", "", "", "", ""}, 
 {"GGY", "Europe", "Guernsey", "2021-05-22", "", "", "", "", "", "", "", "", 
  "", "", "", "", "", "", "", "", "", "", "", "", "", "", "", "", "", "", "", 
  "", "", "", "", "", "", "", 403., "", "", "", 6010., "", 67052., "", "", 
  "", "", "", "", "", "", "", "", "", "", "", ""}, 
 {"GGY", "Europe", "Guernsey", "2021-05-23", "", "", "", "", "", "", "", "", 
  "", "", "", "", "", "", "", "", "", "", "", "", "", "", "", "", "", "", "", 
  "", "", "", 59491., "", "", "", 398., 88.72, "", "", 5936., "", 67052., "", 
  "", "", "", "", "", "", "", "", "", "", "", "", ""}, 
 {"GGY", "Europe", "Guernsey", "2021-05-24", "", "", "", "", "", "", "", "", 
  "", "", "", "", "", "", "", "", "", "", "", "", "", "", "", "", "", "", "", 
  "", "", "", 61094., "", "", 1603., 569., 91.11, "", "", 8486., "", 67052., 
  "", "", "", "", "", "", "", "", "", "", "", "", "", ""}, 
 {"GGY", "Europe", "Guernsey", "2021-05-25", "", "", "", "", "", "", "", "", 
  "", "", "", "", "", "", "", "", "", "", "", "", "", "", "", "", "", "", "", 
  "", "", "", 61661., "", "", 567., 592., 91.96, "", "", 8829., "", 67052., 
  "", "", "", "", "", "", "", "", "", "", "", "", "", ""}, 
 {"GGY", "Europe", "Guernsey", "2021-05-26", "", "", "", "", "", "", "", "", 
  "", "", "", "", "", "", "", "", "", "", "", "", "", "", "", "", "", "", "", 
  "", "", "", 62265., "", "", 604., 620., 92.86, "", "", 9247., "", 67052., 
  "", "", "", "", "", "", "", "", "", "", "", "", "", ""}, 
 {"GGY", "Europe", "Guernsey", "2021-05-27", "", "", "", "", "", "", "", "", 
  "", "", "", "", "", "", "", "", "", "", "", "", "", "", "", "", "", "", "", 
  "", "", "", 63091., "", "", 826., 679., 94.09, "", "", 10126., "", 67052., 
  "", "", "", "", "", "", "", "", "", "", "", "", "", ""}, 
 {"GGY", "Europe", "Guernsey", "2021-05-28", "", "", "", "", "", "", "", "", 
  "", "", "", "", "", "", "", "", "", "", "", "", "", "", "", "", "", "", "", 
  "", "", "", 63791., "", "", 700., 721., 95.14, "", "", 10753., "", 67052., 
  "", "", "", "", "", "", "", "", "", "", "", "", "", ""}, 
 {"GGY", "Europe", "Guernsey", "2021-05-29", "", "", "", "", "", "", "", "", 
  "", "", "", "", "", "", "", "", "", "", "", "", "", "", "", "", "", "", "", 
  "", "", "", "", "", "", "", 769., "", "", "", 11469., "", 67052., "", "", 
  "", "", "", "", "", "", "", "", "", "", "", ""}, 
 {"GGY", "Europe", "Guernsey", "2021-05-30", "", "", "", "", "", "", "", "", 
  "", "", "", "", "", "", "", "", "", "", "", "", "", "", "", "", "", "", "", 
  "", "", "", "", "", "", "", 817., "", "", "", 12185., "", 67052., "", "", 
  "", "", "", "", "", "", "", "", "", "", "", ""}, 
 {"GGY", "Europe", "Guernsey", "2021-05-31", "", "", "", "", "", "", "", "", 
  "", "", "", "", "", "", "", "", "", "", "", "", "", "", "", "", "", "", "", 
  "", "", "", "", "", "", "", 689., "", "", "", 10276., "", 67052., "", "", 
  "", "", "", "", "", "", "", "", "", "", "", ""}, 
 {"GGY", "Europe", "Guernsey", "2021-06-01", "", "", "", "", "", "", "", "", 
  "", "", "", "", "", "", "", "", "", "", "", "", "", "", "", "", "", "", "", 
  "", "", "", 66626., "", "", "", 709., 99.36, "", "", 10574., "", 67052., 
  "", "", "", "", "", "", "", "", "", "", "", "", "", ""}, 
 {"GGY", "Europe", "Guernsey", "2021-06-02", "", "", "", "", "", "", "", "", 
  "", "", "", "", "", "", "", "", "", "", "", "", "", "", "", "", "", "", "", 
  "", "", "", 67253., "", "", 627., 713., 100.3, "", "", 10634., "", 67052., 
  "", "", "", "", "", "", "", "", "", "", "", "", "", ""}, 
 {"GGY", "Europe", "Guernsey", "2021-06-03", "", "", "", "", "", "", "", "", 
  "", "", "", "", "", "", "", "", "", "", "", "", "", "", "", "", "", "", "", 
  "", "", "", 67926., "", "", 673., 691., 101.3, "", "", 10305., "", 67052., 
  "", "", "", "", "", "", "", "", "", "", "", "", "", ""}, 
 {"GGY", "Europe", "Guernsey", "2021-06-04", "", "", "", "", "", "", "", "", 
  "", "", "", "", "", "", "", "", "", "", "", "", "", "", "", "", "", "", "", 
  "", "", "", 68592., "", "", 666., 686., 102.3, "", "", 10231., "", 67052., 
  "", "", "", "", "", "", "", "", "", "", "", "", "", ""}, 
 {"GGY", "Europe", "Guernsey", "2021-06-05", "", "", "", "", "", "", "", "", 
  "", "", "", "", "", "", "", "", "", "", "", "", "", "", "", "", "", "", "", 
  "", "", "", "", "", "", "", 677., "", "", "", 10097., "", 67052., "", "", 
  "", "", "", "", "", "", "", "", "", "", "", ""}, 
 {"GGY", "Europe", "Guernsey", "2021-06-06", "", "", "", "", "", "", "", "", 
  "", "", "", "", "", "", "", "", "", "", "", "", "", "", "", "", "", "", "", 
  "", "", "", "", "", "", "", 669., "", "", "", 9977., "", 67052., "", "", 
  "", "", "", "", "", "", "", "", "", "", "", ""}, 
 {"GGY", "Europe", "Guernsey", "2021-06-07", "", "", "", "", "", "", "", "", 
  "", "", "", "", "", "", "", "", "", "", "", "", "", "", "", "", "", "", "", 
  "", "", "", 70541., "", "", "", 661., 105.2, "", "", 9858., "", 67052., "", 
  "", "", "", "", "", "", "", "", "", "", "", "", ""}, 
 {"GIN", "Africa", "Guinea", "2020-03-13", 1., 1., "", "", "", "", 0.076, 
  0.076, "", "", "", "", "", "", "", "", "", "", "", "", "", "", "", "", "", 
  "", "", "", "", "", "", "", "", "", "", "", "", "", "", 13.89, 
  1.3132792*^7, 51.755, 19., 3.135, 1.733, 1998.926, 35.3, 336.717, 2.42, "", 
  "", 17.45, 0.3, 61.6, 0.477}, {"GIN", "Africa", "Guinea", "2020-03-14", 1., 
  0., "", "", "", "", 0.076, 0., "", "", "", "", "", "", "", "", "", "", "", 
  "", "", "", "", "", "", "", "", "", "", "", "", "", "", "", "", "", "", "", 
  "", 13.89, 1.3132792*^7, 51.755, 19., 3.135, 1.733, 1998.926, 35.3, 
  336.717, 2.42, "", "", 17.45, 0.3, 61.6, 0.477}, 
 {"GIN", "Africa", "Guinea", "2020-03-15", 1., 0., "", "", "", "", 0.076, 0., 
  "", "", "", "", "", "", "", "", "", "", "", "", "", "", "", "", "", "", "", 
  "", "", "", "", "", "", "", "", "", "", "", "", 13.89, 1.3132792*^7, 
  51.755, 19., 3.135, 1.733, 1998.926, 35.3, 336.717, 2.42, "", "", 17.45, 
  0.3, 61.6, 0.477}, {"GIN", "Africa", "Guinea", "2020-03-16", 1., 0., "", 
  "", "", "", 0.076, 0., "", "", "", "", "", "", "", "", "", "", "", "", "", 
  "", "", "", "", "", "", "", "", "", "", "", "", "", "", "", "", "", "", 
  13.89, 1.3132792*^7, 51.755, 19., 3.135, 1.733, 1998.926, 35.3, 336.717, 
  2.42, "", "", 17.45, 0.3, 61.6, 0.477}, {"GIN", "Africa", "Guinea", 
  "2020-03-17", 1., 0., "", "", "", "", 0.076, 0., "", "", "", "", "", "", 
  "", "", "", "", "", "", "", "", "", "", "", "", "", "", "", "", "", "", "", 
  "", "", "", "", "", "", 13.89, 1.3132792*^7, 51.755, 19., 3.135, 1.733, 
  1998.926, 35.3, 336.717, 2.42, "", "", 17.45, 0.3, 61.6, 0.477}, 
 {"GIN", "Africa", "Guinea", "2020-03-18", 1., 0., 0.143, "", "", 0., 0.076, 
  0., 0.011, "", "", 0., "", "", "", "", "", "", "", "", "", "", "", "", "", 
  "", "", "", "", "", "", "", "", "", "", "", "", "", "", 13.89, 
  1.3132792*^7, 51.755, 19., 3.135, 1.733, 1998.926, 35.3, 336.717, 2.42, "", 
  "", 17.45, 0.3, 61.6, 0.477}, {"GIN", "Africa", "Guinea", "2020-03-19", 1., 
  0., 0.143, "", "", 0., 0.076, 0., 0.011, "", "", 0., "", "", "", "", "", 
  "", "", "", "", "", "", "", "", "", "", "", "", "", "", "", "", "", "", "", 
  "", "", "", 13.89, 1.3132792*^7, 51.755, 19., 3.135, 1.733, 1998.926, 35.3, 
  336.717, 2.42, "", "", 17.45, 0.3, 61.6, 0.477}, 
 {"GIN", "Africa", "Guinea", "2020-03-20", 1., 0., 0., "", "", 0., 0.076, 0., 
  0., "", "", 0., "", "", "", "", "", "", "", "", "", "", "", "", "", "", "", 
  "", "", "", "", "", "", "", "", "", "", "", "", 13.89, 1.3132792*^7, 
  51.755, 19., 3.135, 1.733, 1998.926, 35.3, 336.717, 2.42, "", "", 17.45, 
  0.3, 61.6, 0.477}, {"GIN", "Africa", "Guinea", "2020-03-21", 2., 1., 0.143, 
  "", "", 0., 0.152, 0.076, 0.011, "", "", 0., "", "", "", "", "", "", "", 
  "", "", "", "", "", "", "", "", "", "", "", "", "", "", "", "", "", "", "", 
  "", 25., 1.3132792*^7, 51.755, 19., 3.135, 1.733, 1998.926, 35.3, 336.717, 
  2.42, "", "", 17.45, 0.3, 61.6, 0.477}, {"GIN", "Africa", "Guinea", 
  "2020-03-22", 2., 0., 0.143, "", "", 0., 0.152, 0., 0.011, "", "", 0., "", 
  "", "", "", "", "", "", "", "", "", "", "", "", "", "", "", "", "", "", "", 
  "", "", "", "", "", "", "", 25., 1.3132792*^7, 51.755, 19., 3.135, 1.733, 
  1998.926, 35.3, 336.717, 2.42, "", "", 17.45, 0.3, 61.6, 0.477}, 
 {"GIN", "Africa", "Guinea", "2020-03-23", 4., 2., 0.429, "", "", 0., 0.305, 
  0.152, 0.033, "", "", 0., "", "", "", "", "", "", "", "", "", "", "", "", 
  "", "", "", "", "", "", "", "", "", "", "", "", "", "", "", 25., 
  1.3132792*^7, 51.755, 19., 3.135, 1.733, 1998.926, 35.3, 336.717, 2.42, "", 
  "", 17.45, 0.3, 61.6, 0.477}, {"GIN", "Africa", "Guinea", "2020-03-24", 4., 
  0., 0.429, "", "", 0., 0.305, 0., 0.033, "", "", 0., "", "", "", "", "", 
  "", "", "", "", "", "", "", "", "", "", "", "", "", "", "", "", "", "", "", 
  "", "", "", 25., 1.3132792*^7, 51.755, 19., 3.135, 1.733, 1998.926, 35.3, 
  336.717, 2.42, "", "", 17.45, 0.3, 61.6, 0.477}, 
 {"GIN", "Africa", "Guinea", "2020-03-25", 4., 0., 0.429, "", "", 0., 0.305, 
  0., 0.033, "", "", 0., "", "", "", "", "", "", "", "", "", "", "", "", "", 
  "", "", "", "", "", "", "", "", "", "", "", "", "", "", 25., 1.3132792*^7, 
  51.755, 19., 3.135, 1.733, 1998.926, 35.3, 336.717, 2.42, "", "", 17.45, 
  0.3, 61.6, 0.477}, {"GIN", "Africa", "Guinea", "2020-03-26", 4., 0., 0.429, 
  "", "", 0., 0.305, 0., 0.033, "", "", 0., "", "", "", "", "", "", "", "", 
  "", "", "", "", "", "", "", "", "", "", "", "", "", "", "", "", "", "", "", 
  25., 1.3132792*^7, 51.755, 19., 3.135, 1.733, 1998.926, 35.3, 336.717, 
  2.42, "", "", 17.45, 0.3, 61.6, 0.477}, {"GIN", "Africa", "Guinea", 
  "2020-03-27", 8., 4., 1., "", "", 0., 0.609, 0.305, 0.076, "", "", 0., "", 
  "", "", "", "", "", "", "", "", "", "", "", "", "", "", "", "", "", "", "", 
  "", "", "", "", "", "", "", 71.3, 1.3132792*^7, 51.755, 19., 3.135, 1.733, 
  1998.926, 35.3, 336.717, 2.42, "", "", 17.45, 0.3, 61.6, 0.477}, 
 {"GIN", "Africa", "Guinea", "2020-03-28", 8., 0., 0.857, "", "", 0., 0.609, 
  0., 0.065, "", "", 0., "", "", "", "", "", "", "", "", "", "", "", "", "", 
  "", "", "", "", "", "", "", "", "", "", "", "", "", "", 71.3, 1.3132792*^7, 
  51.755, 19., 3.135, 1.733, 1998.926, 35.3, 336.717, 2.42, "", "", 17.45, 
  0.3, 61.6, 0.477}, {"GIN", "Africa", "Guinea", "2020-03-29", 16., 8., 2., 
  "", "", 0., 1.218, 0.609, 0.152, "", "", 0., "", "", "", "", "", "", "", 
  "", "", "", "", "", "", "", "", "", "", "", "", "", "", "", "", "", "", "", 
  "", 71.3, 1.3132792*^7, 51.755, 19., 3.135, 1.733, 1998.926, 35.3, 336.717, 
  2.42, "", "", 17.45, 0.3, 61.6, 0.477}, {"GIN", "Africa", "Guinea", 
  "2020-03-30", 22., 6., 2.571, "", "", 0., 1.675, 0.457, 0.196, "", "", 0., 
  "", "", "", "", "", "", "", "", "", "", "", "", "", "", "", "", "", "", "", 
  "", "", "", "", "", "", "", "", 78.7, 1.3132792*^7, 51.755, 19., 3.135, 
  1.733, 1998.926, 35.3, 336.717, 2.42, "", "", 17.45, 0.3, 61.6, 0.477}, 
 {"GIN", "Africa", "Guinea", "2020-03-31", 22., 0., 2.571, "", "", 0., 1.675, 
  0., 0.196, "", "", 0., "", "", "", "", "", "", "", "", "", "", "", "", "", 
  "", "", "", "", "", "", "", "", "", "", "", "", "", "", 78.7, 1.3132792*^7, 
  51.755, 19., 3.135, 1.733, 1998.926, 35.3, 336.717, 2.42, "", "", 17.45, 
  0.3, 61.6, 0.477}, {"GIN", "Africa", "Guinea", "2020-04-01", 30., 8., 
  3.714, "", "", 0., 2.284, 0.609, 0.283, "", "", 0., "", "", "", "", "", "", 
  "", "", "", "", "", "", "", "", "", "", "", "", "", "", "", "", "", "", "", 
  "", "", 78.7, 1.3132792*^7, 51.755, 19., 3.135, 1.733, 1998.926, 35.3, 
  336.717, 2.42, "", "", 17.45, 0.3, 61.6, 0.477}, 
 {"GIN", "Africa", "Guinea", "2020-04-02", 52., 22., 6.857, "", "", 0., 3.96, 
  1.675, 0.522, "", "", 0., "", "", "", "", "", "", "", "", "", "", "", "", 
  "", "", "", "", "", "", "", "", "", "", "", "", "", "", "", 78.7, 
  1.3132792*^7, 51.755, 19., 3.135, 1.733, 1998.926, 35.3, 336.717, 2.42, "", 
  "", 17.45, 0.3, 61.6, 0.477}, {"GIN", "Africa", "Guinea", "2020-04-03", 
  73., 21., 9.286, "", "", 0., 5.559, 1.599, 0.707, "", "", 0., "", "", "", 
  "", "", "", "", "", "", "", "", "", "", "", "", "", "", "", "", "", "", "", 
  "", "", "", "", "", 78.7, 1.3132792*^7, 51.755, 19., 3.135, 1.733, 
  1998.926, 35.3, 336.717, 2.42, "", "", 17.45, 0.3, 61.6, 0.477}, 
 {"GIN", "Africa", "Guinea", "2020-04-04", 111., 38., 14.714, "", "", 0., 
  8.452, 2.894, 1.12, "", "", 0., "", "", "", "", "", "", "", "", "", "", "", 
  "", "", "", "", "", "", "", "", "", "", "", "", "", "", "", "", 78.7, 
  1.3132792*^7, 51.755, 19., 3.135, 1.733, 1998.926, 35.3, 336.717, 2.42, "", 
  "", 17.45, 0.3, 61.6, 0.477}, {"GIN", "Africa", "Guinea", "2020-04-05", 
  121., 10., 15., "", "", 0., 9.214, 0.761, 1.142, "", "", 0., 1.29, "", "", 
  "", "", "", "", "", "", "", "", "", "", "", "", "", "", "", "", "", "", "", 
  "", "", "", "", "", 78.7, 1.3132792*^7, 51.755, 19., 3.135, 1.733, 
  1998.926, 35.3, 336.717, 2.42, "", "", 17.45, 0.3, 61.6, 0.477}, 
 {"GIN", "Africa", "Guinea", "2020-04-06", 128., 7., 15.143, "", "", 0., 
  9.747, 0.533, 1.153, "", "", 0., 1.29, "", "", "", "", "", "", "", "", "", 
  "", "", "", "", "", "", "", "", "", "", "", "", "", "", "", "", "", 78.7, 
  1.3132792*^7, 51.755, 19., 3.135, 1.733, 1998.926, 35.3, 336.717, 2.42, "", 
  "", 17.45, 0.3, 61.6, 0.477}, {"GIN", "Africa", "Guinea", "2020-04-07", 
  144., 16., 17.429, "", "", 0., 10.965, 1.218, 1.327, "", "", 0., 1.29, "", 
  "", "", "", "", "", "", "", "", "", "", "", "", "", "", "", "", "", "", "", 
  "", "", "", "", "", "", 78.7, 1.3132792*^7, 51.755, 19., 3.135, 1.733, 
  1998.926, 35.3, 336.717, 2.42, "", "", 17.45, 0.3, 61.6, 0.477}, 
 {"GIN", "Africa", "Guinea", "2020-04-08", 164., 20., 19.143, "", "", 0., 
  12.488, 1.523, 1.458, "", "", 0., 1.29, "", "", "", "", "", "", "", "", "", 
  "", "", "", "", "", "", "", "", "", "", "", "", "", "", "", "", "", 78.7, 
  1.3132792*^7, 51.755, 19., 3.135, 1.733, 1998.926, 35.3, 336.717, 2.42, "", 
  "", 17.45, 0.3, 61.6, 0.477}, {"GIN", "Africa", "Guinea", "2020-04-09", 
  194., 30., 20.286, "", "", 0., 14.772, 2.284, 1.545, "", "", 0., 1.29, "", 
  "", "", "", "", "", "", "", "", "", "", "", "", "", "", "", "", "", "", "", 
  "", "", "", "", "", "", 78.7, 1.3132792*^7, 51.755, 19., 3.135, 1.733, 
  1998.926, 35.3, 336.717, 2.42, "", "", 17.45, 0.3, 61.6, 0.477}, 
 {"GIN", "Africa", "Guinea", "2020-04-10", 212., 18., 19.857, "", "", 0., 
  16.143, 1.371, 1.512, "", "", 0., 1.29, "", "", "", "", "", "", "", "", "", 
  "", "", "", "", "", "", "", "", "", "", "", "", "", "", "", "", "", 78.7, 
  1.3132792*^7, 51.755, 19., 3.135, 1.733, 1998.926, 35.3, 336.717, 2.42, "", 
  "", 17.45, 0.3, 61.6, 0.477}, {"GIN", "Africa", "Guinea", "2020-04-11", 
  250., 38., 19.857, "", "", 0., 19.036, 2.894, 1.512, "", "", 0., 1.29, "", 
  "", "", "", "", "", "", "", "", "", "", "", "", "", "", "", "", "", "", "", 
  "", "", "", "", "", "", 78.7, 1.3132792*^7, 51.755, 19., 3.135, 1.733, 
  1998.926, 35.3, 336.717, 2.42, "", "", 17.45, 0.3, 61.6, 0.477}, 
 {"GIN", "Africa", "Guinea", "2020-04-12", 250., 0., 18.429, "", "", 0., 
  19.036, 0., 1.403, "", "", 0., 1.29, "", "", "", "", "", "", "", "", "", 
  "", "", "", "", "", "", "", "", "", "", "", "", "", "", "", "", "", 78.7, 
  1.3132792*^7, 51.755, 19., 3.135, 1.733, 1998.926, 35.3, 336.717, 2.42, "", 
  "", 17.45, 0.3, 61.6, 0.477}, {"GIN", "Africa", "Guinea", "2020-04-13", 
  319., 69., 27.286, "", "", 0., 24.29, 5.254, 2.078, "", "", 0., 1.29, "", 
  "", "", "", "", "", "", "", "", "", "", "", "", "", "", "", "", "", "", "", 
  "", "", "", "", "", "", 78.7, 1.3132792*^7, 51.755, 19., 3.135, 1.733, 
  1998.926, 35.3, 336.717, 2.42, "", "", 17.45, 0.3, 61.6, 0.477}, 
 {"GIN", "Africa", "Guinea", "2020-04-14", 363., 44., 31.286, "", "", 0., 
  27.641, 3.35, 2.382, "", "", 0., 1.29, "", "", "", "", "", "", "", "", "", 
  "", "", "", "", "", "", "", "", "", "", "", "", "", "", "", "", "", 78.7, 
  1.3132792*^7, 51.755, 19., 3.135, 1.733, 1998.926, 35.3, 336.717, 2.42, "", 
  "", 17.45, 0.3, 61.6, 0.477}, {"GIN", "Africa", "Guinea", "2020-04-15", 
  404., 41., 34.286, 1., 1., 0.143, 30.763, 3.122, 2.611, 0.076, 0.076, 
  0.011, 1.28, "", "", "", "", "", "", "", "", "", "", "", "", "", "", "", 
  "", "", "", "", "", "", "", "", "", "", "", 78.7, 1.3132792*^7, 51.755, 
  19., 3.135, 1.733, 1998.926, 35.3, 336.717, 2.42, "", "", 17.45, 0.3, 61.6, 
  0.477}, {"GIN", "Africa", "Guinea", "2020-04-16", 438., 34., 34.857, 1., 
  0., 0.143, 33.352, 2.589, 2.654, 0.076, 0., 0.011, 1.28, "", "", "", "", 
  "", "", "", "", "", "", "", "", "", "", "", "", "", "", "", "", "", "", "", 
  "", "", "", 78.7, 1.3132792*^7, 51.755, 19., 3.135, 1.733, 1998.926, 35.3, 
  336.717, 2.42, "", "", 17.45, 0.3, 61.6, 0.477}, 
 {"GIN", "Africa", "Guinea", "2020-04-17", 477., 39., 37.857, 3., 2., 0.429, 
  36.321, 2.97, 2.883, 0.228, 0.152, 0.033, 1.28, "", "", "", "", "", "", "", 
  "", "", "", "", "", "", "", "", "", "", "", "", "", "", "", "", "", "", "", 
  78.7, 1.3132792*^7, 51.755, 19., 3.135, 1.733, 1998.926, 35.3, 336.717, 
  2.42, "", "", 17.45, 0.3, 61.6, 0.477}, {"GIN", "Africa", "Guinea", 
  "2020-04-18", 518., 41., 38.286, 3., 0., 0.429, 39.443, 3.122, 2.915, 
  0.228, 0., 0.033, 1.28, "", "", "", "", "", "", "", "", "", "", "", "", "", 
  "", "", "", "", "", "", "", "", "", "", "", "", "", 78.7, 1.3132792*^7, 
  51.755, 19., 3.135, 1.733, 1998.926, 35.3, 336.717, 2.42, "", "", 17.45, 
  0.3, 61.6, 0.477}, {"GIN", "Africa", "Guinea", "2020-04-19", 579., 61., 
  47., 5., 2., 0.714, 44.088, 4.645, 3.579, 0.381, 0.152, 0.054, 1.27, "", 
  "", "", "", "", "", "", "", "", "", "", "", "", "", "", "", "", "", "", "", 
  "", "", "", "", "", "", 78.7, 1.3132792*^7, 51.755, 19., 3.135, 1.733, 
  1998.926, 35.3, 336.717, 2.42, "", "", 17.45, 0.3, 61.6, 0.477}, 
 {"GIN", "Africa", "Guinea", "2020-04-20", 622., 43., 43.286, 5., 0., 0.714, 
  47.362, 3.274, 3.296, 0.381, 0., 0.054, 1.27, "", "", "", "", "", "", "", 
  "", "", "", "", "", "", "", "", "", "", "", "", "", "", "", "", "", "", "", 
  78.7, 1.3132792*^7, 51.755, 19., 3.135, 1.733, 1998.926, 35.3, 336.717, 
  2.42, "", "", 17.45, 0.3, 61.6, 0.477}, {"GIN", "Africa", "Guinea", 
  "2020-04-21", 688., 66., 46.429, 6., 1., 0.857, 52.388, 5.026, 3.535, 
  0.457, 0.076, 0.065, 1.27, "", "", "", "", "", "", "", "", "", "", "", "", 
  "", "", "", "", "", "", "", "", "", "", "", "", "", "", 78.7, 1.3132792*^7, 
  51.755, 19., 3.135, 1.733, 1998.926, 35.3, 336.717, 2.42, "", "", 17.45, 
  0.3, 61.6, 0.477}, {"GIN", "Africa", "Guinea", "2020-04-22", 761., 73., 
  51., 6., 0., 0.714, 57.947, 5.559, 3.883, 0.457, 0., 0.054, 1.26, "", "", 
  "", "", "", "", "", "", "", "", "", "", "", "", "", "", "", "", "", "", "", 
  "", "", "", "", "", 78.7, 1.3132792*^7, 51.755, 19., 3.135, 1.733, 
  1998.926, 35.3, 336.717, 2.42, "", "", 17.45, 0.3, 61.6, 0.477}, 
 {"GIN", "Africa", "Guinea", "2020-04-23", 862., 101., 60.571, 6., 0., 0.714, 
  65.637, 7.691, 4.612, 0.457, 0., 0.054, 1.26, "", "", "", "", "", "", "", 
  "", "", "", "", "", "", "", "", "", "", "", "", "", "", "", "", "", "", "", 
  78.7, 1.3132792*^7, 51.755, 19., 3.135, 1.733, 1998.926, 35.3, 336.717, 
  2.42, "", "", 17.45, 0.3, 61.6, 0.477}, {"GIN", "Africa", "Guinea", 
  "2020-04-24", 954., 92., 68.143, 6., 0., 0.429, 72.643, 7.005, 5.189, 
  0.457, 0., 0.033, 1.26, "", "", "", "", "", "", "", "", "", "", "", "", "", 
  "", "", "", "", "", "", "", "", "", "", "", "", "", 78.7, 1.3132792*^7, 
  51.755, 19., 3.135, 1.733, 1998.926, 35.3, 336.717, 2.42, "", "", 17.45, 
  0.3, 61.6, 0.477}, {"GIN", "Africa", "Guinea", "2020-04-25", 996., 42., 
  68.286, 7., 1., 0.571, 75.841, 3.198, 5.2, 0.533, 0.076, 0.044, 1.25, "", 
  "", "", "", "", "", "", "", "", "", "", "", "", "", "", "", "", "", "", "", 
  "", "", "", "", "", "", 78.7, 1.3132792*^7, 51.755, 19., 3.135, 1.733, 
  1998.926, 35.3, 336.717, 2.42, "", "", 17.45, 0.3, 61.6, 0.477}, 
 {"GIN", "Africa", "Guinea", "2020-04-26", 996., 0., 59.571, 7., 0., 0.286, 
  75.841, 0., 4.536, 0.533, 0., 0.022, 1.25, "", "", "", "", "", "", "", "", 
  "", "", "", "", "", "", "", "", "", "", "", "", "", "", "", "", "", "", 
  78.7, 1.3132792*^7, 51.755, 19., 3.135, 1.733, 1998.926, 35.3, 336.717, 
  2.42, "", "", 17.45, 0.3, 61.6, 0.477}, {"GIN", "Africa", "Guinea", 
  "2020-04-27", 1163., 167., 77.286, 7., 0., 0.286, 88.557, 12.716, 5.885, 
  0.533, 0., 0.022, 1.24, "", "", "", "", "", "", "", "", "", "", "", "", "", 
  "", "", "", "", "", "", "", "", "", "", "", "", "", 78.7, 1.3132792*^7, 
  51.755, 19., 3.135, 1.733, 1998.926, 35.3, 336.717, 2.42, "", "", 17.45, 
  0.3, 61.6, 0.477}, {"GIN", "Africa", "Guinea", "2020-04-28", 1240., 77., 
  78.857, 7., 0., 0.143, 94.42, 5.863, 6.005, 0.533, 0., 0.011, 1.23, "", "", 
  "", "", "", "", "", "", "", "", "", "", "", "", "", "", "", "", "", "", "", 
  "", "", "", "", "", 78.7, 1.3132792*^7, 51.755, 19., 3.135, 1.733, 
  1998.926, 35.3, 336.717, 2.42, "", "", 17.45, 0.3, 61.6, 0.477}, 
 {"GIN", "Africa", "Guinea", "2020-04-29", 1351., 111., 84.286, 7., 0., 
  0.143, 102.872, 8.452, 6.418, 0.533, 0., 0.011, 1.23, "", "", "", "", "", 
  "", "", "", "", "", "", "", "", "", "", "", "", "", "", "", "", "", "", "", 
  "", "", 78.7, 1.3132792*^7, 51.755, 19., 3.135, 1.733, 1998.926, 35.3, 
  336.717, 2.42, "", "", 17.45, 0.3, 61.6, 0.477}, 
 {"GIN", "Africa", "Guinea", "2020-04-30", 1495., 144., 90.429, 7., 0., 
  0.143, 113.837, 10.965, 6.886, 0.533, 0., 0.011, 1.22, "", "", "", "", "", 
  "", "", "", "", "", "", "", "", "", "", "", "", "", "", "", "", "", "", "", 
  "", "", 78.7, 1.3132792*^7, 51.755, 19., 3.135, 1.733, 1998.926, 35.3, 
  336.717, 2.42, "", "", 17.45, 0.3, 61.6, 0.477}, 
 {"GIN", "Africa", "Guinea", "2020-05-01", 1537., 42., 83.286, 7., 0., 0.143, 
  117.035, 3.198, 6.342, 0.533, 0., 0.011, 1.22, "", "", "", "", "", "", "", 
  "", "", "", "", "", "", "", "", "", "", "", "", "", "", "", "", "", "", "", 
  78.7, 1.3132792*^7, 51.755, 19., 3.135, 1.733, 1998.926, 35.3, 336.717, 
  2.42, "", "", 17.45, 0.3, 61.6, 0.477}, {"GIN", "Africa", "Guinea", 
  "2020-05-02", 1586., 49., 84.286, 7., 0., 0., 120.766, 3.731, 6.418, 0.533, 
  0., 0., 1.21, "", "", "", "", "", "", "", "", "", "", "", "", "", "", "", 
  "", "", "", "", "", "", "", "", "", "", "", 78.7, 1.3132792*^7, 51.755, 
  19., 3.135, 1.733, 1998.926, 35.3, 336.717, 2.42, "", "", 17.45, 0.3, 61.6, 
  0.477}, {"GIN", "Africa", "Guinea", "2020-05-03", 1586., 0., 84.286, 7., 
  0., 0., 120.766, 0., 6.418, 0.533, 0., 0., 1.2, "", "", "", "", "", "", "", 
  "", "", "", "", "", "", "", "", "", "", "", "", "", "", "", "", "", "", "", 
  78.7, 1.3132792*^7, 51.755, 19., 3.135, 1.733, 1998.926, 35.3, 336.717, 
  2.42, "", "", 17.45, 0.3, 61.6, 0.477}, {"GIN", "Africa", "Guinea", 
  "2020-05-04", 1710., 124., 78.143, 9., 2., 0.286, 130.208, 9.442, 5.95, 
  0.685, 0.152, 0.022, 1.2, "", "", "", "", "", "", "", "", "", "", "", "", 
  "", "", "", "", "", "", "", "", "", "", "", "", "", "", 78.7, 1.3132792*^7, 
  51.755, 19., 3.135, 1.733, 1998.926, 35.3, 336.717, 2.42, "", "", 17.45, 
  0.3, 61.6, 0.477}, {"GIN", "Africa", "Guinea", "2020-05-05", 1811., 101., 
  81.571, 10., 1., 0.429, 137.899, 7.691, 6.211, 0.761, 0.076, 0.033, 1.19, 
  "", "", "", "", "", "", "", "", "", "", "", "", "", "", "", "", "", "", "", 
  "", "", "", "", "", "", "", 78.7, 1.3132792*^7, 51.755, 19., 3.135, 1.733, 
  1998.926, 35.3, 336.717, 2.42, "", "", 17.45, 0.3, 61.6, 0.477}, 
 {"GIN", "Africa", "Guinea", "2020-05-06", 1856., 45., 72.143, 11., 1., 
  0.571, 141.326, 3.427, 5.493, 0.838, 0.076, 0.044, 1.19, "", "", "", "", 
  "", "", "", "", "", "", "", "", "", "", "", "", "", "", "", "", "", "", "", 
  "", "", "", 78.7, 1.3132792*^7, 51.755, 19., 3.135, 1.733, 1998.926, 35.3, 
  336.717, 2.42, "", "", 17.45, 0.3, 61.6, 0.477}, 
 {"GIN", "Africa", "Guinea", "2020-05-07", 1927., 71., 61.714, 11., 0., 
  0.571, 146.732, 5.406, 4.699, 0.838, 0., 0.044, 1.18, "", "", "", "", "", 
  "", "", "", "", "", "", "", "", "", "", "", "", "", "", "", "", "", "", "", 
  "", "", 78.7, 1.3132792*^7, 51.755, 19., 3.135, 1.733, 1998.926, 35.3, 
  336.717, 2.42, "", "", 17.45, 0.3, 61.6, 0.477}, 
 {"GIN", "Africa", "Guinea", "2020-05-08", 2009., 82., 67.429, 11., 0., 
  0.571, 152.976, 6.244, 5.134, 0.838, 0., 0.044, 1.18, "", "", "", "", "", 
  "", "", "", "", "", "", "", "", "", "", "", "", "", "", "", "", "", "", "", 
  "", "", 78.7, 1.3132792*^7, 51.755, 19., 3.135, 1.733, 1998.926, 35.3, 
  336.717, 2.42, "", "", 17.45, 0.3, 61.6, 0.477}, 
 {"GIN", "Africa", "Guinea", "2020-05-09", 2042., 33., 65.143, 11., 0., 
  0.571, 155.489, 2.513, 4.96, 0.838, 0., 0.044, 1.18, "", "", "", "", "", 
  "", "", "", "", "", "", "", "", "", "", "", "", "", "", "", "", "", "", "", 
  "", "", 78.7, 1.3132792*^7, 51.755, 19., 3.135, 1.733, 1998.926, 35.3, 
  336.717, 2.42, "", "", 17.45, 0.3, 61.6, 0.477}, 
 {"GIN", "Africa", "Guinea", "2020-05-10", 2146., 104., 80., 11., 0., 0.571, 
  163.408, 7.919, 6.092, 0.838, 0., 0.044, 1.17, "", "", "", "", "", "", "", 
  "", "", "", "", "", "", "", "", "", "", "", "", "", "", "", "", "", "", "", 
  78.7, 1.3132792*^7, 51.755, 19., 3.135, 1.733, 1998.926, 35.3, 336.717, 
  2.42, "", "", 17.45, 0.3, 61.6, 0.477}, {"GIN", "Africa", "Guinea", 
  "2020-05-11", 2146., 0., 62.286, 11., 0., 0.286, 163.408, 0., 4.743, 0.838, 
  0., 0.022, 1.17, "", "", "", "", "", "", "", "", "", "", "", "", "", "", 
  "", "", "", "", "", "", "", "", "", "", "", "", 78.7, 1.3132792*^7, 51.755, 
  19., 3.135, 1.733, 1998.926, 35.3, 336.717, 2.42, "", "", 17.45, 0.3, 61.6, 
  0.477}, {"GIN", "Africa", "Guinea", "2020-05-12", 2298., 152., 69.571, 11., 
  0., 0.143, 174.982, 11.574, 5.298, 0.838, 0., 0.011, 1.17, "", "", "", "", 
  "", "", "", "", "", "", "", "", "", "", "", "", "", "", "", "", "", "", "", 
  "", "", "", 78.7, 1.3132792*^7, 51.755, 19., 3.135, 1.733, 1998.926, 35.3, 
  336.717, 2.42, "", "", 17.45, 0.3, 61.6, 0.477}, 
 {"GIN", "Africa", "Guinea", "2020-05-13", 2374., 76., 74., 14., 3., 0.429, 
  180.769, 5.787, 5.635, 1.066, 0.228, 0.033, 1.16, "", "", "", "", "", "", 
  "", "", "", "", "", "", "", "", "", "", "", "", "", "", "", "", "", "", "", 
  "", 78.7, 1.3132792*^7, 51.755, 19., 3.135, 1.733, 1998.926, 35.3, 336.717, 
  2.42, "", "", 17.45, 0.3, 61.6, 0.477}, {"GIN", "Africa", "Guinea", 
  "2020-05-14", 2473., 99., 78., 15., 1., 0.571, 188.307, 7.538, 5.939, 
  1.142, 0.076, 0.044, 1.16, "", "", "", "", "", "", "", "", "", "", "", "", 
  "", "", "", "", "", "", "", "", "", "", "", "", "", "", 78.7, 1.3132792*^7, 
  51.755, 19., 3.135, 1.733, 1998.926, 35.3, 336.717, 2.42, "", "", 17.45, 
  0.3, 61.6, 0.477}, {"GIN", "Africa", "Guinea", "2020-05-15", 2473., 0., 
  66.286, 15., 0., 0.571, 188.307, 0., 5.047, 1.142, 0., 0.044, 1.15, "", "", 
  "", "", "", "", "", "", "", "", "", "", "", "", "", "", "", "", "", "", "", 
  "", "", "", "", "", 78.7, 1.3132792*^7, 51.755, 19., 3.135, 1.733, 
  1998.926, 35.3, 336.717, 2.42, "", "", 17.45, 0.3, 61.6, 0.477}, 
 {"GIN", "Africa", "Guinea", "2020-05-16", 2658., 185., 88., 16., 1., 0.714, 
  202.394, 14.087, 6.701, 1.218, 0.076, 0.054, 1.15, "", "", "", "", "", "", 
  "", "", "", "", "", "", "", "", "", "", "", "", "", "", "", "", "", "", "", 
  "", 78.7, 1.3132792*^7, 51.755, 19., 3.135, 1.733, 1998.926, 35.3, 336.717, 
  2.42, "", "", 17.45, 0.3, 61.6, 0.477}, {"GIN", "Africa", "Guinea", 
  "2020-05-17", 2658., 0., 73.143, 16., 0., 0.714, 202.394, 0., 5.569, 1.218, 
  0., 0.054, 1.15, "", "", "", "", "", "", "", "", "", "", "", "", "", "", 
  "", "", "", "", "", "", "", "", "", "", "", "", 78.7, 1.3132792*^7, 51.755, 
  19., 3.135, 1.733, 1998.926, 35.3, 336.717, 2.42, "", "", 17.45, 0.3, 61.6, 
  0.477}, {"GIN", "Africa", "Guinea", "2020-05-18", 2796., 138., 92.857, 16., 
  0., 0.714, 212.902, 10.508, 7.071, 1.218, 0., 0.054, 1.14, "", "", "", "", 
  "", "", "", "", "", "", "", "", "", "", "", "", "", "", "", "", "", "", "", 
  "", "", "", 78.7, 1.3132792*^7, 51.755, 19., 3.135, 1.733, 1998.926, 35.3, 
  336.717, 2.42, "", "", 17.45, 0.3, 61.6, 0.477}, 
 {"GIN", "Africa", "Guinea", "2020-05-19", 2863., 67., 80.714, 18., 2., 1., 
  218.004, 5.102, 6.146, 1.371, 0.152, 0.076, 1.14, "", "", "", "", "", "", 
  "", "", "", "", "", "", "", "", "", "", "", "", "", "", "", "", "", "", "", 
  "", 78.7, 1.3132792*^7, 51.755, 19., 3.135, 1.733, 1998.926, 35.3, 336.717, 
  2.42, "", "", 17.45, 0.3, 61.6, 0.477}, {"GIN", "Africa", "Guinea", 
  "2020-05-20", 2863., 0., 69.857, 18., 0., 0.571, 218.004, 0., 5.319, 1.371, 
  0., 0.044, 1.14, "", "", "", "", "", "", "", "", "", "", "", "", "", "", 
  "", "", "", "", "", "", "", "", "", "", "", "", 78.7, 1.3132792*^7, 51.755, 
  19., 3.135, 1.733, 1998.926, 35.3, 336.717, 2.42, "", "", 17.45, 0.3, 61.6, 
  0.477}, {"GIN", "Africa", "Guinea", "2020-05-21", 3067., 204., 84.857, 18., 
  0., 0.429, 233.538, 15.534, 6.461, 1.371, 0., 0.033, 1.13, "", "", "", "", 
  "", "", "", "", "", "", "", "", "", "", "", "", "", "", "", "", "", "", "", 
  "", "", "", 78.7, 1.3132792*^7, 51.755, 19., 3.135, 1.733, 1998.926, 35.3, 
  336.717, 2.42, "", "", 17.45, 0.3, 61.6, 0.477}, 
 {"GIN", "Africa", "Guinea", "2020-05-22", 3067., 0., 84.857, 19., 1., 0.571, 
  233.538, 0., 6.461, 1.447, 0.076, 0.044, 1.13, "", "", "", "", "", "", "", 
  "", "", "", "", "", "", "", "", "", "", "", "", "", "", "", "", "", "", "", 
  78.7, 1.3132792*^7, 51.755, 19., 3.135, 1.733, 1998.926, 35.3, 336.717, 
  2.42, "", "", 17.45, 0.3, 61.6, 0.477}, {"GIN", "Africa", "Guinea", 
  "2020-05-23", 3176., 109., 74., 20., 1., 0.571, 241.837, 8.3, 5.635, 1.523, 
  0.076, 0.044, 1.13, "", "", "", "", "", "", "", "", "", "", "", "", "", "", 
  "", "", "", "", "", "", "", "", "", "", "", "", 78.7, 1.3132792*^7, 51.755, 
  19., 3.135, 1.733, 1998.926, 35.3, 336.717, 2.42, "", "", 17.45, 0.3, 61.6, 
  0.477}, {"GIN", "Africa", "Guinea", "2020-05-24", 3275., 99., 88.143, 20., 
  0., 0.571, 249.376, 7.538, 6.712, 1.523, 0., 0.044, 1.12, "", "", "", "", 
  "", "", "", "", "", "", "", "", "", "", "", "", "", "", "", "", "", "", "", 
  "", "", "", 78.7, 1.3132792*^7, 51.755, 19., 3.135, 1.733, 1998.926, 35.3, 
  336.717, 2.42, "", "", 17.45, 0.3, 61.6, 0.477}, 
 {"GIN", "Africa", "Guinea", "2020-05-25", 3275., 0., 68.429, 20., 0., 0.571, 
  249.376, 0., 5.211, 1.523, 0., 0.044, 1.12, "", "", "", "", "", "", "", "", 
  "", "", "", "", "", "", "", "", "", "", "", "", "", "", "", "", "", "", 
  78.7, 1.3132792*^7, 51.755, 19., 3.135, 1.733, 1998.926, 35.3, 336.717, 
  2.42, "", "", 17.45, 0.3, 61.6, 0.477}, {"GIN", "Africa", "Guinea", 
  "2020-05-26", 3275., 0., 58.857, 20., 0., 0.286, 249.376, 0., 4.482, 1.523, 
  0., 0.022, 1.12, "", "", "", "", "", "", "", "", "", "", "", "", "", "", 
  "", "", "", "", "", "", "", "", "", "", "", "", 78.7, 1.3132792*^7, 51.755, 
  19., 3.135, 1.733, 1998.926, 35.3, 336.717, 2.42, "", "", 17.45, 0.3, 61.6, 
  0.477}, {"GIN", "Africa", "Guinea", "2020-05-27", 3275., 0., 58.857, 20., 
  0., 0.286, 249.376, 0., 4.482, 1.523, 0., 0.022, 1.12, "", "", "", "", "", 
  "", "", "", "", "", "", "", "", "", "", "", "", "", "", "", "", "", "", "", 
  "", "", 78.7, 1.3132792*^7, 51.755, 19., 3.135, 1.733, 1998.926, 35.3, 
  336.717, 2.42, "", "", 17.45, 0.3, 61.6, 0.477}, 
 {"GIN", "Africa", "Guinea", "2020-05-28", 3553., 278., 69.429, 22., 2., 
  0.571, 270.544, 21.168, 5.287, 1.675, 0.152, 0.044, 1.12, "", "", "", "", 
  "", "", "", "", "", "", "", "", "", "", "", "", "", "", "", "", "", "", "", 
  "", "", "", 78.7, 1.3132792*^7, 51.755, 19., 3.135, 1.733, 1998.926, 35.3, 
  336.717, 2.42, "", "", 17.45, 0.3, 61.6, 0.477}, 
 {"GIN", "Africa", "Guinea", "2020-05-29", 3656., 103., 84.143, 22., 0., 
  0.429, 278.387, 7.843, 6.407, 1.675, 0., 0.033, 1.11, "", "", "", "", "", 
  "", "", "", "", "", "", "", "", "", "", "", "", "", "", "", "", "", "", "", 
  "", "", 78.7, 1.3132792*^7, 51.755, 19., 3.135, 1.733, 1998.926, 35.3, 
  336.717, 2.42, "", "", 17.45, 0.3, 61.6, 0.477}, 
 {"GIN", "Africa", "Guinea", "2020-05-30", 3706., 50., 75.714, 23., 1., 
  0.429, 282.194, 3.807, 5.765, 1.751, 0.076, 0.033, 1.11, "", "", "", "", 
  "", "", "", "", "", "", "", "", "", "", "", "", "", "", "", "", "", "", "", 
  "", "", "", 78.7, 1.3132792*^7, 51.755, 19., 3.135, 1.733, 1998.926, 35.3, 
  336.717, 2.42, "", "", 17.45, 0.3, 61.6, 0.477}, 
 {"GIN", "Africa", "Guinea", "2020-05-31", 3706., 0., 61.571, 23., 0., 0.429, 
  282.194, 0., 4.688, 1.751, 0., 0.033, 1.1, "", "", "", "", "", "", "", "", 
  "", "", "", "", "", "", "", "", "", "", "", "", "", "", "", "", "", "", 
  78.7, 1.3132792*^7, 51.755, 19., 3.135, 1.733, 1998.926, 35.3, 336.717, 
  2.42, "", "", 17.45, 0.3, 61.6, 0.477}, {"GIN", "Africa", "Guinea", 
  "2020-06-01", 3844., 138., 81.286, 23., 0., 0.429, 292.702, 10.508, 6.19, 
  1.751, 0., 0.033, 1.1, "", "", "", "", "", "", "", "", "", "", "", "", "", 
  "", "", "", "", "", "", "", "", "", "", "", "", "", 78.7, 1.3132792*^7, 
  51.755, 19., 3.135, 1.733, 1998.926, 35.3, 336.717, 2.42, "", "", 17.45, 
  0.3, 61.6, 0.477}, {"GIN", "Africa", "Guinea", "2020-06-02", 3886., 42., 
  87.286, 23., 0., 0.429, 295.901, 3.198, 6.646, 1.751, 0., 0.033, 1.1, "", 
  "", "", "", "", "", "", "", "", "", "", "", "", "", "", "", "", "", "", "", 
  "", "", "", "", "", "", 78.7, 1.3132792*^7, 51.755, 19., 3.135, 1.733, 
  1998.926, 35.3, 336.717, 2.42, "", "", 17.45, 0.3, 61.6, 0.477}, 
 {"GIN", "Africa", "Guinea", "2020-06-03", 3933., 47., 94., 23., 0., 0.429, 
  299.479, 3.579, 7.158, 1.751, 0., 0.033, 1.09, "", "", "", "", "", "", "", 
  "", "", "", "", "", "", "", "", "", "", "", "", "", "", "", "", "", "", "", 
  78.7, 1.3132792*^7, 51.755, 19., 3.135, 1.733, 1998.926, 35.3, 336.717, 
  2.42, "", "", 17.45, 0.3, 61.6, 0.477}, {"GIN", "Africa", "Guinea", 
  "2020-06-04", 3991., 58., 62.571, 23., 0., 0.143, 303.896, 4.416, 4.765, 
  1.751, 0., 0.011, 1.09, "", "", "", "", "", "", "", "", "", "", "", "", "", 
  "", "", "", "", "", "", "", "", "", "", "", "", "", 78.7, 1.3132792*^7, 
  51.755, 19., 3.135, 1.733, 1998.926, 35.3, 336.717, 2.42, "", "", 17.45, 
  0.3, 61.6, 0.477}, {"GIN", "Africa", "Guinea", "2020-06-05", 4060., 69., 
  57.714, 23., 0., 0.143, 309.15, 5.254, 4.395, 1.751, 0., 0.011, 1.09, "", 
  "", "", "", "", "", "", "", "", "", "", "", "", "", "", "", "", "", "", "", 
  "", "", "", "", "", "", 78.7, 1.3132792*^7, 51.755, 19., 3.135, 1.733, 
  1998.926, 35.3, 336.717, 2.42, "", "", 17.45, 0.3, 61.6, 0.477}, 
 {"GIN", "Africa", "Guinea", "2020-06-06", 4117., 57., 58.714, 23., 0., 0., 
  313.49, 4.34, 4.471, 1.751, 0., 0., 1.08, "", "", "", "", "", "", "", "", 
  "", "", "", "", "", "", "", "", "", "", "", "", "", "", "", "", "", "", 
  78.7, 1.3132792*^7, 51.755, 19., 3.135, 1.733, 1998.926, 35.3, 336.717, 
  2.42, "", "", 17.45, 0.3, 61.6, 0.477}, {"GIN", "Africa", "Guinea", 
  "2020-06-07", 4117., 0., 58.714, 23., 0., 0., 313.49, 0., 4.471, 1.751, 0., 
  0., 1.08, "", "", "", "", "", "", "", "", "", "", "", "", "", "", "", "", 
  "", "", "", "", "", "", "", "", "", "", 78.7, 1.3132792*^7, 51.755, 19., 
  3.135, 1.733, 1998.926, 35.3, 336.717, 2.42, "", "", 17.45, 0.3, 61.6, 
  0.477}, {"GIN", "Africa", "Guinea", "2020-06-08", 4216., 99., 53.143, 23., 
  0., 0., 321.028, 7.538, 4.047, 1.751, 0., 0., 1.08, "", "", "", "", "", "", 
  "", "", "", "", "", "", "", "", "", "", "", "", "", "", "", "", "", "", "", 
  "", 78.7, 1.3132792*^7, 51.755, 19., 3.135, 1.733, 1998.926, 35.3, 336.717, 
  2.42, "", "", 17.45, 0.3, 61.6, 0.477}, {"GIN", "Africa", "Guinea", 
  "2020-06-09", 4258., 42., 53.143, 23., 0., 0., 324.227, 3.198, 4.047, 
  1.751, 0., 0., 1.08, "", "", "", "", "", "", "", "", "", "", "", "", "", 
  "", "", "", "", "", "", "", "", "", "", "", "", "", 78.7, 1.3132792*^7, 
  51.755, 19., 3.135, 1.733, 1998.926, 35.3, 336.717, 2.42, "", "", 17.45, 
  0.3, 61.6, 0.477}, {"GIN", "Africa", "Guinea", "2020-06-10", 4258., 0., 
  46.429, 23., 0., 0., 324.227, 0., 3.535, 1.751, 0., 0., 1.08, "", "", "", 
  "", "", "", "", "", "", "", "", "", "", "", "", "", "", "", "", "", "", "", 
  "", "", "", "", 76.85, 1.3132792*^7, 51.755, 19., 3.135, 1.733, 1998.926, 
  35.3, 336.717, 2.42, "", "", 17.45, 0.3, 61.6, 0.477}, 
 {"GIN", "Africa", "Guinea", "2020-06-11", 4372., 114., 54.429, 23., 0., 0., 
  332.907, 8.681, 4.144, 1.751, 0., 0., 1.08, "", "", "", "", "", "", "", "", 
  "", "", "", "", "", "", "", "", "", "", "", "", "", "", "", "", "", "", 
  76.85, 1.3132792*^7, 51.755, 19., 3.135, 1.733, 1998.926, 35.3, 336.717, 
  2.42, "", "", 17.45, 0.3, 61.6, 0.477}, {"GIN", "Africa", "Guinea", 
  "2020-06-12", 4426., 54., 52.286, 24., 1., 0.143, 337.019, 4.112, 3.981, 
  1.827, 0.076, 0.011, 1.07, "", "", "", "", "", "", "", "", "", "", "", "", 
  "", "", "", "", "", "", "", "", "", "", "", "", "", "", 76.85, 
  1.3132792*^7, 51.755, 19., 3.135, 1.733, 1998.926, 35.3, 336.717, 2.42, "", 
  "", 17.45, 0.3, 61.6, 0.477}, {"GIN", "Africa", "Guinea", "2020-06-13", 
  4484., 58., 52.429, 25., 1., 0.286, 341.435, 4.416, 3.992, 1.904, 0.076, 
  0.022, 1.07, "", "", "", "", "", "", "", "", "", "", "", "", "", "", "", 
  "", "", "", "", "", "", "", "", "", "", "", 76.85, 1.3132792*^7, 51.755, 
  19., 3.135, 1.733, 1998.926, 35.3, 336.717, 2.42, "", "", 17.45, 0.3, 61.6, 
  0.477}, {"GIN", "Africa", "Guinea", "2020-06-14", 4532., 48., 59.286, 25., 
  0., 0.286, 345.09, 3.655, 4.514, 1.904, 0., 0.022, 1.07, "", "", "", "", 
  "", "", "", "", "", "", "", "", "", "", "", "", "", "", "", "", "", "", "", 
  "", "", "", 76.85, 1.3132792*^7, 51.755, 19., 3.135, 1.733, 1998.926, 35.3, 
  336.717, 2.42, "", "", 17.45, 0.3, 61.6, 0.477}, 
 {"GIN", "Africa", "Guinea", "2020-06-15", 4572., 40., 50.857, 26., 1., 
  0.429, 348.136, 3.046, 3.873, 1.98, 0.076, 0.033, 1.07, "", "", "", "", "", 
  "", "", "", "", "", "", "", "", "", "", "", "", "", "", "", "", "", "", "", 
  "", "", 75., 1.3132792*^7, 51.755, 19., 3.135, 1.733, 1998.926, 35.3, 
  336.717, 2.42, "", "", 17.45, 0.3, 61.6, 0.477}, 
 {"GIN", "Africa", "Guinea", "2020-06-16", 4639., 67., 54.429, 26., 0., 
  0.429, 353.238, 5.102, 4.144, 1.98, 0., 0.033, 1.07, "", "", "", "", "", 
  "", "", "", "", "", "", "", "", "", "", "", "", "", "", "", "", "", "", "", 
  "", "", 75., 1.3132792*^7, 51.755, 19., 3.135, 1.733, 1998.926, 35.3, 
  336.717, 2.42, "", "", 17.45, 0.3, 61.6, 0.477}, 
 {"GIN", "Africa", "Guinea", "2020-06-17", 4668., 29., 58.571, 26., 0., 
  0.429, 355.446, 2.208, 4.46, 1.98, 0., 0.033, 1.07, "", "", "", "", "", "", 
  "", "", "", "", "", "", "", "", "", "", "", "", "", "", "", "", "", "", "", 
  "", 75., 1.3132792*^7, 51.755, 19., 3.135, 1.733, 1998.926, 35.3, 336.717, 
  2.42, "", "", 17.45, 0.3, 61.6, 0.477}, {"GIN", "Africa", "Guinea", 
  "2020-06-18", 4841., 173., 67., 26., 0., 0.429, 368.619, 13.173, 5.102, 
  1.98, 0., 0.033, 1.07, "", "", "", "", "", "", "", "", "", "", "", "", "", 
  "", "", "", "", "", "", "", "", "", "", "", "", "", 75., 1.3132792*^7, 
  51.755, 19., 3.135, 1.733, 1998.926, 35.3, 336.717, 2.42, "", "", 17.45, 
  0.3, 61.6, 0.477}, {"GIN", "Africa", "Guinea", "2020-06-19", 4904., 63., 
  68.286, 27., 1., 0.429, 373.416, 4.797, 5.2, 2.056, 0.076, 0.033, 1.07, "", 
  "", "", "", "", "", "", "", "", "", "", "", "", "", "", "", "", "", "", "", 
  "", "", "", "", "", "", 75., 1.3132792*^7, 51.755, 19., 3.135, 1.733, 
  1998.926, 35.3, 336.717, 2.42, "", "", 17.45, 0.3, 61.6, 0.477}, 
 {"GIN", "Africa", "Guinea", "2020-06-20", 4960., 56., 68., 27., 0., 0.286, 
  377.681, 4.264, 5.178, 2.056, 0., 0.022, 1.07, "", "", "", "", "", "", "", 
  "", "", "", "", "", "", "", "", "", "", "", "", "", "", "", "", "", "", "", 
  75., 1.3132792*^7, 51.755, 19., 3.135, 1.733, 1998.926, 35.3, 336.717, 
  2.42, "", "", 17.45, 0.3, 61.6, 0.477}, {"GIN", "Africa", "Guinea", 
  "2020-06-21", 4988., 28., 65.143, 27., 0., 0.286, 379.813, 2.132, 4.96, 
  2.056, 0., 0.022, 1.06, "", "", "", "", "", "", "", "", "", "", "", "", "", 
  "", "", "", "", "", "", "", "", "", "", "", "", "", 75., 1.3132792*^7, 
  51.755, 19., 3.135, 1.733, 1998.926, 35.3, 336.717, 2.42, "", "", 17.45, 
  0.3, 61.6, 0.477}, {"GIN", "Africa", "Guinea", "2020-06-22", 4988., 0., 
  59.429, 27., 0., 0.143, 379.813, 0., 4.525, 2.056, 0., 0.011, 1.06, "", "", 
  "", "", "", "", "", "", "", "", "", "", "", "", "", "", "", "", "", "", "", 
  "", "", "", "", "", 75., 1.3132792*^7, 51.755, 19., 3.135, 1.733, 1998.926, 
  35.3, 336.717, 2.42, "", "", 17.45, 0.3, 61.6, 0.477}, 
 {"GIN", "Africa", "Guinea", "2020-06-23", 5040., 52., 57.286, 28., 1., 
  0.286, 383.772, 3.96, 4.362, 2.132, 0.076, 0.022, 1.06, "", "", "", "", "", 
  "", "", "", "", "", "", "", "", "", "", "", "", "", "", "", "", "", "", "", 
  "", "", 75., 1.3132792*^7, 51.755, 19., 3.135, 1.733, 1998.926, 35.3, 
  336.717, 2.42, "", "", 17.45, 0.3, 61.6, 0.477}, 
 {"GIN", "Africa", "Guinea", "2020-06-24", 5174., 134., 72.286, 29., 1., 
  0.429, 393.976, 10.203, 5.504, 2.208, 0.076, 0.033, 1.06, "", "", "", "", 
  "", "", "", "", "", "", "", "", "", "", "", "", "", "", "", "", "", "", "", 
  "", "", "", 75., 1.3132792*^7, 51.755, 19., 3.135, 1.733, 1998.926, 35.3, 
  336.717, 2.42, "", "", 17.45, 0.3, 61.6, 0.477}, 
 {"GIN", "Africa", "Guinea", "2020-06-25", 5174., 0., 47.571, 29., 0., 0.429, 
  393.976, 0., 3.622, 2.208, 0., 0.033, 1.06, "", "", "", "", "", "", "", "", 
  "", "", "", "", "", "", "", "", "", "", "", "", "", "", "", "", "", "", 
  75., 1.3132792*^7, 51.755, 19., 3.135, 1.733, 1998.926, 35.3, 336.717, 
  2.42, "", "", 17.45, 0.3, 61.6, 0.477}, {"GIN", "Africa", "Guinea", 
  "2020-06-26", 5260., 86., 50.857, 29., 0., 0.286, 400.524, 6.548, 3.873, 
  2.208, 0., 0.022, 1.06, "", "", "", "", "", "", "", "", "", "", "", "", "", 
  "", "", "", "", "", "", "", "", "", "", "", "", "", 75., 1.3132792*^7, 
  51.755, 19., 3.135, 1.733, 1998.926, 35.3, 336.717, 2.42, "", "", 17.45, 
  0.3, 61.6, 0.477}, {"GIN", "Africa", "Guinea", "2020-06-27", 5291., 31., 
  47.286, 30., 1., 0.429, 402.885, 2.361, 3.601, 2.284, 0.076, 0.033, 1.06, 
  "", "", "", "", "", "", "", "", "", "", "", "", "", "", "", "", "", "", "", 
  "", "", "", "", "", "", "", 75., 1.3132792*^7, 51.755, 19., 3.135, 1.733, 
  1998.926, 35.3, 336.717, 2.42, "", "", 17.45, 0.3, 61.6, 0.477}, 
 {"GIN", "Africa", "Guinea", "2020-06-28", 5342., 51., 50.571, 31., 1., 
  0.571, 406.768, 3.883, 3.851, 2.361, 0.076, 0.044, 1.06, "", "", "", "", 
  "", "", "", "", "", "", "", "", "", "", "", "", "", "", "", "", "", "", "", 
  "", "", "", 75., 1.3132792*^7, 51.755, 19., 3.135, 1.733, 1998.926, 35.3, 
  336.717, 2.42, "", "", 17.45, 0.3, 61.6, 0.477}, 
 {"GIN", "Africa", "Guinea", "2020-06-29", 5351., 9., 51.857, 31., 0., 0.571, 
  407.453, 0.685, 3.949, 2.361, 0., 0.044, 1.06, "", "", "", "", "", "", "", 
  "", "", "", "", "", "", "", "", "", "", "", "", "", "", "", "", "", "", "", 
  73.15, 1.3132792*^7, 51.755, 19., 3.135, 1.733, 1998.926, 35.3, 336.717, 
  2.42, "", "", 17.45, 0.3, 61.6, 0.477}, {"GIN", "Africa", "Guinea", 
  "2020-06-30", 5391., 40., 50.143, 33., 2., 0.714, 410.499, 3.046, 3.818, 
  2.513, 0.152, 0.054, 1.06, "", "", "", "", "", "", "", "", "", "", "", "", 
  "", "", "", "", "", "", "", "", "", "", "", "", "", "", 73.15, 
  1.3132792*^7, 51.755, 19., 3.135, 1.733, 1998.926, 35.3, 336.717, 2.42, "", 
  "", 17.45, 0.3, 61.6, 0.477}, {"GIN", "Africa", "Guinea", "2020-07-01", 
  5404., 13., 32.857, 33., 0., 0.571, 411.489, 0.99, 2.502, 2.513, 0., 0.044, 
  1.06, "", "", "", "", "", "", "", "", "", "", "", "", "", "", "", "", "", 
  "", "", "", "", "", "", "", "", "", 73.15, 1.3132792*^7, 51.755, 19., 
  3.135, 1.733, 1998.926, 35.3, 336.717, 2.42, "", "", 17.45, 0.3, 61.6, 
  0.477}, {"GIN", "Africa", "Guinea", "2020-07-02", 5450., 46., 39.429, 33., 
  0., 0.571, 414.992, 3.503, 3.002, 2.513, 0., 0.044, 1.06, "", "", "", "", 
  "", "", "", "", "", "", "", "", "", "", "", "", "", "", "", "", "", "", "", 
  "", "", "", 73.15, 1.3132792*^7, 51.755, 19., 3.135, 1.733, 1998.926, 35.3, 
  336.717, 2.42, "", "", 17.45, 0.3, 61.6, 0.477}, 
 {"GIN", "Africa", "Guinea", "2020-07-03", 5521., 71., 37.286, 33., 0., 
  0.571, 420.398, 5.406, 2.839, 2.513, 0., 0.044, 1.06, "", "", "", "", "", 
  "", "", "", "", "", "", "", "", "", "", "", "", "", "", "", "", "", "", "", 
  "", "", 73.15, 1.3132792*^7, 51.755, 19., 3.135, 1.733, 1998.926, 35.3, 
  336.717, 2.42, "", "", 17.45, 0.3, 61.6, 0.477}, 
 {"GIN", "Africa", "Guinea", "2020-07-04", 5570., 49., 39.857, 34., 1., 
  0.571, 424.129, 3.731, 3.035, 2.589, 0.076, 0.044, 1.06, "", "", "", "", 
  "", "", "", "", "", "", "", "", "", "", "", "", "", "", "", "", "", "", "", 
  "", "", "", 73.15, 1.3132792*^7, 51.755, 19., 3.135, 1.733, 1998.926, 35.3, 
  336.717, 2.42, "", "", 17.45, 0.3, 61.6, 0.477}, 
 {"GIN", "Africa", "Guinea", "2020-07-05", 5610., 40., 38.286, 34., 0., 
  0.429, 427.175, 3.046, 2.915, 2.589, 0., 0.033, 1.07, "", "", "", "", "", 
  "", "", "", "", "", "", "", "", "", "", "", "", "", "", "", "", "", "", "", 
  "", "", 73.15, 1.3132792*^7, 51.755, 19., 3.135, 1.733, 1998.926, 35.3, 
  336.717, 2.42, "", "", 17.45, 0.3, 61.6, 0.477}, 
 {"GIN", "Africa", "Guinea", "2020-07-06", 5610., 0., 37., 34., 0., 0.429, 
  427.175, 0., 2.817, 2.589, 0., 0.033, 1.07, "", "", "", "", "", "", "", "", 
  "", "", "", "", "", "", "", "", "", "", "", "", "", "", "", "", "", "", 
  73.15, 1.3132792*^7, 51.755, 19., 3.135, 1.733, 1998.926, 35.3, 336.717, 
  2.42, "", "", 17.45, 0.3, 61.6, 0.477}, {"GIN", "Africa", "Guinea", 
  "2020-07-07", 5636., 26., 35., 34., 0., 0.143, 429.155, 1.98, 2.665, 2.589, 
  0., 0.011, 1.07, "", "", "", "", "", "", "", "", "", "", "", "", "", "", 
  "", "", "", "", "", "", "", "", "", "", "", "", 73.15, 1.3132792*^7, 
  51.755, 19., 3.135, 1.733, 1998.926, 35.3, 336.717, 2.42, "", "", 17.45, 
  0.3, 61.6, 0.477}, {"GIN", "Africa", "Guinea", "2020-07-08", 5697., 61., 
  41.857, 34., 0., 0.143, 433.8, 4.645, 3.187, 2.589, 0., 0.011, 1.07, "", 
  "", "", "", "", "", "", "", "", "", "", "", "", "", "", "", "", "", "", "", 
  "", "", "", "", "", "", 73.15, 1.3132792*^7, 51.755, 19., 3.135, 1.733, 
  1998.926, 35.3, 336.717, 2.42, "", "", 17.45, 0.3, 61.6, 0.477}, 
 {"GIN", "Africa", "Guinea", "2020-07-09", 5881., 184., 61.571, 36., 2., 
  0.429, 447.81, 14.011, 4.688, 2.741, 0.152, 0.033, 1.08, "", "", "", "", 
  "", "", "", "", "", "", "", "", "", "", "", "", "", "", "", "", "", "", "", 
  "", "", "", 73.15, 1.3132792*^7, 51.755, 19., 3.135, 1.733, 1998.926, 35.3, 
  336.717, 2.42, "", "", 17.45, 0.3, 61.6, 0.477}, 
 {"GIN", "Africa", "Guinea", "2020-07-10", 5969., 88., 64., 37., 1., 0.571, 
  454.511, 6.701, 4.873, 2.817, 0.076, 0.044, 1.07, "", "", "", "", "", "", 
  "", "", "", "", "", "", "", "", "", "", "", "", "", "", "", "", "", "", "", 
  "", 73.15, 1.3132792*^7, 51.755, 19., 3.135, 1.733, 1998.926, 35.3, 
  336.717, 2.42, "", "", 17.45, 0.3, 61.6, 0.477}, 
 {"GIN", "Africa", "Guinea", "2020-07-11", 6044., 75., 67.714, 37., 0., 
  0.429, 460.222, 5.711, 5.156, 2.817, 0., 0.033, 1.07, "", "", "", "", "", 
  "", "", "", "", "", "", "", "", "", "", "", "", "", "", "", "", "", "", "", 
  "", "", 73.15, 1.3132792*^7, 51.755, 19., 3.135, 1.733, 1998.926, 35.3, 
  336.717, 2.42, "", "", 17.45, 0.3, 61.6, 0.477}, 
 {"GIN", "Africa", "Guinea", "2020-07-12", 6141., 97., 75.857, 37., 0., 
  0.429, 467.608, 7.386, 5.776, 2.817, 0., 0.033, 1.07, "", "", "", "", "", 
  "", "", "", "", "", "", "", "", "", "", "", "", "", "", "", "", "", "", "", 
  "", "", 73.15, 1.3132792*^7, 51.755, 19., 3.135, 1.733, 1998.926, 35.3, 
  336.717, 2.42, "", "", 17.45, 0.3, 61.6, 0.477}, 
 {"GIN", "Africa", "Guinea", "2020-07-13", 6141., 0., 75.857, 37., 0., 0.429, 
  467.608, 0., 5.776, 2.817, 0., 0.033, 1.07, "", "", "", "", "", "", "", "", 
  "", "", "", "", "", "", "", "", "", "", "", "", "", "", "", "", "", "", 
  73.15, 1.3132792*^7, 51.755, 19., 3.135, 1.733, 1998.926, 35.3, 336.717, 
  2.42, "", "", 17.45, 0.3, 61.6, 0.477}, {"GIN", "Africa", "Guinea", 
  "2020-07-14", 6200., 59., 80.571, 38., 1., 0.571, 472.101, 4.493, 6.135, 
  2.894, 0.076, 0.044, 1.07, "", "", "", "", "", "", "", "", "", "", "", "", 
  "", "", "", "", "", "", "", "", "", "", "", "", "", "", 73.15, 
  1.3132792*^7, 51.755, 19., 3.135, 1.733, 1998.926, 35.3, 336.717, 2.42, "", 
  "", 17.45, 0.3, 61.6, 0.477}, {"GIN", "Africa", "Guinea", "2020-07-15", 
  6276., 76., 82.714, 38., 0., 0.571, 477.888, 5.787, 6.298, 2.894, 0., 
  0.044, 1.07, "", "", "", "", "", "", "", "", "", "", "", "", "", "", "", 
  "", "", "", "", "", "", "", "", "", "", "", 80.56, 1.3132792*^7, 51.755, 
  19., 3.135, 1.733, 1998.926, 35.3, 336.717, 2.42, "", "", 17.45, 0.3, 61.6, 
  0.477}, {"GIN", "Africa", "Guinea", "2020-07-16", 6359., 83., 68.286, 39., 
  1., 0.429, 484.208, 6.32, 5.2, 2.97, 0.076, 0.033, 1.06, "", "", "", "", 
  "", "", "", "", "", "", "", "", "", "", "", "", "", "", "", "", "", "", "", 
  "", "", "", 80.56, 1.3132792*^7, 51.755, 19., 3.135, 1.733, 1998.926, 35.3, 
  336.717, 2.42, "", "", 17.45, 0.3, 61.6, 0.477}, 
 {"GIN", "Africa", "Guinea", "2020-07-17", 6430., 71., 65.857, 39., 0., 
  0.286, 489.614, 5.406, 5.015, 2.97, 0., 0.022, 1.06, "", "", "", "", "", 
  "", "", "", "", "", "", "", "", "", "", "", "", "", "", "", "", "", "", "", 
  "", "", 77.78, 1.3132792*^7, 51.755, 19., 3.135, 1.733, 1998.926, 35.3, 
  336.717, 2.42, "", "", 17.45, 0.3, 61.6, 0.477}, 
 {"GIN", "Africa", "Guinea", "2020-07-18", 6491., 61., 63.857, 39., 0., 
  0.286, 494.259, 4.645, 4.862, 2.97, 0., 0.022, 1.06, "", "", "", "", "", 
  "", "", "", "", "", "", "", "", "", "", "", "", "", "", "", "", "", "", "", 
  "", "", 77.78, 1.3132792*^7, 51.755, 19., 3.135, 1.733, 1998.926, 35.3, 
  336.717, 2.42, "", "", 17.45, 0.3, 61.6, 0.477}, 
 {"GIN", "Africa", "Guinea", "2020-07-19", 6544., 53., 57.571, 39., 0., 
  0.286, 498.295, 4.036, 4.384, 2.97, 0., 0.022, 1.06, "", "", "", "", "", 
  "", "", "", "", "", "", "", "", "", "", "", "", "", "", "", "", "", "", "", 
  "", "", 77.78, 1.3132792*^7, 51.755, 19., 3.135, 1.733, 1998.926, 35.3, 
  336.717, 2.42, "", "", 17.45, 0.3, 61.6, 0.477}, 
 {"GIN", "Africa", "Guinea", "2020-07-20", 6590., 46., 64.143, 40., 1., 
  0.429, 501.797, 3.503, 4.884, 3.046, 0.076, 0.033, 1.06, "", "", "", "", 
  "", "", "", "", "", "", "", "", "", "", "", "", "", "", "", "", "", "", "", 
  "", "", "", 77.78, 1.3132792*^7, 51.755, 19., 3.135, 1.733, 1998.926, 35.3, 
  336.717, 2.42, "", "", 17.45, 0.3, 61.6, 0.477}, 
 {"GIN", "Africa", "Guinea", "2020-07-21", 6652., 62., 64.571, 41., 1., 
  0.429, 506.518, 4.721, 4.917, 3.122, 0.076, 0.033, 1.06, "", "", "", "", 
  "", "", "", "", "", "", "", "", "", "", "", "", "", "", "", "", "", "", "", 
  "", "", "", 77.78, 1.3132792*^7, 51.755, 19., 3.135, 1.733, 1998.926, 35.3, 
  336.717, 2.42, "", "", 17.45, 0.3, 61.6, 0.477}, 
 {"GIN", "Africa", "Guinea", "2020-07-22", 6747., 95., 67.286, 41., 0., 
  0.429, 513.752, 7.234, 5.123, 3.122, 0., 0.033, 1.06, "", "", "", "", "", 
  "", "", "", "", "", "", "", "", "", "", "", "", "", "", "", "", "", "", "", 
  "", "", 77.78, 1.3132792*^7, 51.755, 19., 3.135, 1.733, 1998.926, 35.3, 
  336.717, 2.42, "", "", 17.45, 0.3, 61.6, 0.477}, 
 {"GIN", "Africa", "Guinea", "2020-07-23", 6806., 59., 63.857, 42., 1., 
  0.429, 518.245, 4.493, 4.862, 3.198, 0.076, 0.033, 1.05, "", "", "", "", 
  "", "", "", "", "", "", "", "", "", "", "", "", "", "", "", "", "", "", "", 
  "", "", "", 77.78, 1.3132792*^7, 51.755, 19., 3.135, 1.733, 1998.926, 35.3, 
  336.717, 2.42, "", "", 17.45, 0.3, 61.6, 0.477}, 
 {"GIN", "Africa", "Guinea", "2020-07-24", 6867., 61., 62.429, 42., 0., 
  0.429, 522.89, 4.645, 4.754, 3.198, 0., 0.033, 1.05, "", "", "", "", "", 
  "", "", "", "", "", "", "", "", "", "", "", "", "", "", "", "", "", "", "", 
  "", "", 77.78, 1.3132792*^7, 51.755, 19., 3.135, 1.733, 1998.926, 35.3, 
  336.717, 2.42, "", "", 17.45, 0.3, 61.6, 0.477}, 
 {"GIN", "Africa", "Guinea", "2020-07-25", 6927., 60., 62.286, 42., 0., 
  0.429, 527.458, 4.569, 4.743, 3.198, 0., 0.033, 1.05, "", "", "", "", "", 
  "", "", "", "", "", "", "", "", "", "", "", "", "", "", "", "", "", "", "", 
  "", "", 77.78, 1.3132792*^7, 51.755, 19., 3.135, 1.733, 1998.926, 35.3, 
  336.717, 2.42, "", "", 17.45, 0.3, 61.6, 0.477}, 
 {"GIN", "Africa", "Guinea", "2020-07-26", 7008., 81., 66.286, 43., 1., 
  0.571, 533.626, 6.168, 5.047, 3.274, 0.076, 0.044, 1.05, "", "", "", "", 
  "", "", "", "", "", "", "", "", "", "", "", "", "", "", "", "", "", "", "", 
  "", "", "", 77.78, 1.3132792*^7, 51.755, 19., 3.135, 1.733, 1998.926, 35.3, 
  336.717, 2.42, "", "", 17.45, 0.3, 61.6, 0.477}, 
 {"GIN", "Africa", "Guinea", "2020-07-27", 7055., 47., 66.429, 45., 2., 
  0.714, 537.205, 3.579, 5.058, 3.427, 0.152, 0.054, 1.05, "", "", "", "", 
  "", "", "", "", "", "", "", "", "", "", "", "", "", "", "", "", "", "", "", 
  "", "", "", 77.78, 1.3132792*^7, 51.755, 19., 3.135, 1.733, 1998.926, 35.3, 
  336.717, 2.42, "", "", 17.45, 0.3, 61.6, 0.477}, 
 {"GIN", "Africa", "Guinea", "2020-07-28", 7126., 71., 67.714, 46., 1., 
  0.714, 542.611, 5.406, 5.156, 3.503, 0.076, 0.054, 1.05, "", "", "", "", 
  "", "", "", "", "", "", "", "", "", "", "", "", "", "", "", "", "", "", "", 
  "", "", "", 77.78, 1.3132792*^7, 51.755, 19., 3.135, 1.733, 1998.926, 35.3, 
  336.717, 2.42, "", "", 17.45, 0.3, 61.6, 0.477}, 
 {"GIN", "Africa", "Guinea", "2020-07-29", 7183., 57., 62.286, 46., 0., 
  0.714, 546.951, 4.34, 4.743, 3.503, 0., 0.054, 1.05, "", "", "", "", "", 
  "", "", "", "", "", "", "", "", "", "", "", "", "", "", "", "", "", "", "", 
  "", "", 77.78, 1.3132792*^7, 51.755, 19., 3.135, 1.733, 1998.926, 35.3, 
  336.717, 2.42, "", "", 17.45, 0.3, 61.6, 0.477}, 
 {"GIN", "Africa", "Guinea", "2020-07-30", 7242., 59., 62.286, 46., 0., 
  0.571, 551.444, 4.493, 4.743, 3.503, 0., 0.044, 1.05, "", "", "", "", "", 
  "", "", "", "", "", "", "", "", "", "", "", "", "", "", "", "", "", "", "", 
  "", "", 77.78, 1.3132792*^7, 51.755, 19., 3.135, 1.733, 1998.926, 35.3, 
  336.717, 2.42, "", "", 17.45, 0.3, 61.6, 0.477}, 
 {"GIN", "Africa", "Guinea", "2020-07-31", 7308., 66., 63., 46., 0., 0.571, 
  556.47, 5.026, 4.797, 3.503, 0., 0.044, 1.05, "", "", "", "", "", "", "", 
  "", "", "", "", "", "", "", "", "", "", "", "", "", "", "", "", "", "", "", 
  77.78, 1.3132792*^7, 51.755, 19., 3.135, 1.733, 1998.926, 35.3, 336.717, 
  2.42, "", "", 17.45, 0.3, 61.6, 0.477}, {"GIN", "Africa", "Guinea", 
  "2020-08-01", 7308., 0., 54.429, 46., 0., 0.571, 556.47, 0., 4.144, 3.503, 
  0., 0.044, 1.05, "", "", "", "", "", "", "", "", "", "", "", "", "", "", 
  "", "", "", "", "", "", "", "", "", "", "", "", 77.78, 1.3132792*^7, 
  51.755, 19., 3.135, 1.733, 1998.926, 35.3, 336.717, 2.42, "", "", 17.45, 
  0.3, 61.6, 0.477}, {"GIN", "Africa", "Guinea", "2020-08-02", 7317., 9., 
  44.143, 46., 0., 0.429, 557.155, 0.685, 3.361, 3.503, 0., 0.033, 1.05, "", 
  "", "", "", "", "", "", "", "", "", "", "", "", "", "", "", "", "", "", "", 
  "", "", "", "", "", "", 77.78, 1.3132792*^7, 51.755, 19., 3.135, 1.733, 
  1998.926, 35.3, 336.717, 2.42, "", "", 17.45, 0.3, 61.6, 0.477}, 
 {"GIN", "Africa", "Guinea", "2020-08-03", 7364., 47., 44.143, 46., 0., 
  0.143, 560.734, 3.579, 3.361, 3.503, 0., 0.011, 1.05, "", "", "", "", "", 
  "", "", "", "", "", "", "", "", "", "", "", "", "", "", "", "", "", "", "", 
  "", "", 70.83, 1.3132792*^7, 51.755, 19., 3.135, 1.733, 1998.926, 35.3, 
  336.717, 2.42, "", "", 17.45, 0.3, 61.6, 0.477}, 
 {"GIN", "Africa", "Guinea", "2020-08-04", 7489., 125., 51.857, 48., 2., 
  0.286, 570.252, 9.518, 3.949, 3.655, 0.152, 0.022, 1.05, "", "", "", "", 
  "", "", "", "", "", "", "", "", "", "", "", "", "", "", "", "", "", "", "", 
  "", "", "", 70.83, 1.3132792*^7, 51.755, 19., 3.135, 1.733, 1998.926, 35.3, 
  336.717, 2.42, "", "", 17.45, 0.3, 61.6, 0.477}, 
 {"GIN", "Africa", "Guinea", "2020-08-05", 7575., 86., 56., 49., 1., 0.429, 
  576.8, 6.548, 4.264, 3.731, 0.076, 0.033, 1.05, "", "", "", "", "", "", "", 
  "", "", "", "", "", "", "", "", "", "", "", "", "", "", "", "", "", "", "", 
  70.83, 1.3132792*^7, 51.755, 19., 3.135, 1.733, 1998.926, 35.3, 336.717, 
  2.42, "", "", 17.45, 0.3, 61.6, 0.477}, {"GIN", "Africa", "Guinea", 
  "2020-08-06", 7664., 89., 60.286, 49., 0., 0.429, 583.577, 6.777, 4.59, 
  3.731, 0., 0.033, 1.05, "", "", "", "", "", "", "", "", "", "", "", "", "", 
  "", "", "", "", "", "", "", "", "", "", "", "", "", 70.83, 1.3132792*^7, 
  51.755, 19., 3.135, 1.733, 1998.926, 35.3, 336.717, 2.42, "", "", 17.45, 
  0.3, 61.6, 0.477}, {"GIN", "Africa", "Guinea", "2020-08-07", 7777., 113., 
  67., 50., 1., 0.571, 592.182, 8.604, 5.102, 3.807, 0.076, 0.044, 1.05, "", 
  "", "", "", "", "", "", "", "", "", "", "", "", "", "", "", "", "", "", "", 
  "", "", "", "", "", "", 70.83, 1.3132792*^7, 51.755, 19., 3.135, 1.733, 
  1998.926, 35.3, 336.717, 2.42, "", "", 17.45, 0.3, 61.6, 0.477}, 
 {"GIN", "Africa", "Guinea", "2020-08-08", 7875., 98., 81., 50., 0., 0.571, 
  599.644, 7.462, 6.168, 3.807, 0., 0.044, 1.05, "", "", "", "", "", "", "", 
  "", "", "", "", "", "", "", "", "", "", "", "", "", "", "", "", "", "", "", 
  70.83, 1.3132792*^7, 51.755, 19., 3.135, 1.733, 1998.926, 35.3, 336.717, 
  2.42, "", "", 17.45, 0.3, 61.6, 0.477}, {"GIN", "Africa", "Guinea", 
  "2020-08-09", 7930., 55., 87.571, 50., 0., 0.571, 603.832, 4.188, 6.668, 
  3.807, 0., 0.044, 1.04, "", "", "", "", "", "", "", "", "", "", "", "", "", 
  "", "", "", "", "", "", "", "", "", "", "", "", "", 70.83, 1.3132792*^7, 
  51.755, 19., 3.135, 1.733, 1998.926, 35.3, 336.717, 2.42, "", "", 17.45, 
  0.3, 61.6, 0.477}, {"GIN", "Africa", "Guinea", "2020-08-10", 7930., 0., 
  80.857, 50., 0., 0.571, 603.832, 0., 6.157, 3.807, 0., 0.044, 1.04, "", "", 
  "", "", "", "", "", "", "", "", "", "", "", "", "", "", "", "", "", "", "", 
  "", "", "", "", "", 70.83, 1.3132792*^7, 51.755, 19., 3.135, 1.733, 
  1998.926, 35.3, 336.717, 2.42, "", "", 17.45, 0.3, 61.6, 0.477}, 
 {"GIN", "Africa", "Guinea", "2020-08-11", 8018., 88., 75.571, 50., 0., 
  0.286, 610.533, 6.701, 5.754, 3.807, 0., 0.022, 1.04, "", "", "", "", "", 
  "", "", "", "", "", "", "", "", "", "", "", "", "", "", "", "", "", "", "", 
  "", "", 70.83, 1.3132792*^7, 51.755, 19., 3.135, 1.733, 1998.926, 35.3, 
  336.717, 2.42, "", "", 17.45, 0.3, 61.6, 0.477}, 
 {"GIN", "Africa", "Guinea", "2020-08-12", 8116., 98., 77.286, 50., 0., 
  0.143, 617.995, 7.462, 5.885, 3.807, 0., 0.011, 1.04, "", "", "", "", "", 
  "", "", "", "", "", "", "", "", "", "", "", "", "", "", "", "", "", "", "", 
  "", "", 70.83, 1.3132792*^7, 51.755, 19., 3.135, 1.733, 1998.926, 35.3, 
  336.717, 2.42, "", "", 17.45, 0.3, 61.6, 0.477}, 
 {"GIN", "Africa", "Guinea", "2020-08-13", 8198., 82., 76.286, 50., 0., 
  0.143, 624.239, 6.244, 5.809, 3.807, 0., 0.011, 1.04, "", "", "", "", "", 
  "", "", "", "", "", "", "", "", "", "", "", "", "", "", "", "", "", "", "", 
  "", "", 70.83, 1.3132792*^7, 51.755, 19., 3.135, 1.733, 1998.926, 35.3, 
  336.717, 2.42, "", "", 17.45, 0.3, 61.6, 0.477}, 
 {"GIN", "Africa", "Guinea", "2020-08-14", 8260., 62., 69., 50., 0., 0., 
  628.96, 4.721, 5.254, 3.807, 0., 0., 1.04, "", "", "", "", "", "", "", "", 
  "", "", "", "", "", "", "", "", "", "", "", "", "", "", "", "", "", "", 
  70.83, 1.3132792*^7, 51.755, 19., 3.135, 1.733, 1998.926, 35.3, 336.717, 
  2.42, "", "", 17.45, 0.3, 61.6, 0.477}, {"GIN", "Africa", "Guinea", 
  "2020-08-15", 8343., 83., 66.857, 50., 0., 0., 635.28, 6.32, 5.091, 3.807, 
  0., 0., 1.04, "", "", "", "", "", "", "", "", "", "", "", "", "", "", "", 
  "", "", "", "", "", "", "", "", "", "", "", 70.83, 1.3132792*^7, 51.755, 
  19., 3.135, 1.733, 1998.926, 35.3, 336.717, 2.42, "", "", 17.45, 0.3, 61.6, 
  0.477}, {"GIN", "Africa", "Guinea", "2020-08-16", 8482., 139., 78.857, 51., 
  1., 0.143, 645.864, 10.584, 6.005, 3.883, 0.076, 0.011, 1.04, "", "", "", 
  "", "", "", "", "", "", "", "", "", "", "", "", "", "", "", "", "", "", "", 
  "", "", "", "", 70.83, 1.3132792*^7, 51.755, 19., 3.135, 1.733, 1998.926, 
  35.3, 336.717, 2.42, "", "", 17.45, 0.3, 61.6, 0.477}, 
 {"GIN", "Africa", "Guinea", "2020-08-17", 8620., 138., 98.571, 51., 0., 
  0.143, 656.372, 10.508, 7.506, 3.883, 0., 0.011, 1.03, "", "", "", "", "", 
  "", "", "", "", "", "", "", "", "", "", "", "", "", "", "", "", "", "", "", 
  "", "", 70.83, 1.3132792*^7, 51.755, 19., 3.135, 1.733, 1998.926, 35.3, 
  336.717, 2.42, "", "", 17.45, 0.3, 61.6, 0.477}, 
 {"GIN", "Africa", "Guinea", "2020-08-18", 8715., 95., 99.571, 52., 1., 
  0.286, 663.606, 7.234, 7.582, 3.96, 0.076, 0.022, 1.03, "", "", "", "", "", 
  "", "", "", "", "", "", "", "", "", "", "", "", "", "", "", "", "", "", "", 
  "", "", 70.83, 1.3132792*^7, 51.755, 19., 3.135, 1.733, 1998.926, 35.3, 
  336.717, 2.42, "", "", 17.45, 0.3, 61.6, 0.477}, 
 {"GIN", "Africa", "Guinea", "2020-08-19", 8792., 77., 96.571, 53., 1., 
  0.429, 669.469, 5.863, 7.353, 4.036, 0.076, 0.033, 1.03, "", "", "", "", 
  "", "", "", "", "", "", "", "", "", "", "", "", "", "", "", "", "", "", "", 
  "", "", "", 70.83, 1.3132792*^7, 51.755, 19., 3.135, 1.733, 1998.926, 35.3, 
  336.717, 2.42, "", "", 17.45, 0.3, 61.6, 0.477}, 
 {"GIN", "Africa", "Guinea", "2020-08-20", 8876., 84., 96.857, 53., 0., 
  0.429, 675.865, 6.396, 7.375, 4.036, 0., 0.033, 1.02, "", "", "", "", "", 
  "", "", "", "", "", "", "", "", "", "", "", "", "", "", "", "", "", "", "", 
  "", "", 70.83, 1.3132792*^7, 51.755, 19., 3.135, 1.733, 1998.926, 35.3, 
  336.717, 2.42, "", "", 17.45, 0.3, 61.6, 0.477}, 
 {"GIN", "Africa", "Guinea", "2020-08-21", 8932., 56., 96., 53., 0., 0.429, 
  680.13, 4.264, 7.31, 4.036, 0., 0.033, 1.02, "", "", "", "", "", "", "", 
  "", "", "", "", "", "", "", "", "", "", "", "", "", "", "", "", "", "", "", 
  70.83, 1.3132792*^7, 51.755, 19., 3.135, 1.733, 1998.926, 35.3, 336.717, 
  2.42, "", "", 17.45, 0.3, 61.6, 0.477}, {"GIN", "Africa", "Guinea", 
  "2020-08-22", 8932., 0., 84.143, 53., 0., 0.429, 680.13, 0., 6.407, 4.036, 
  0., 0.033, 1.02, "", "", "", "", "", "", "", "", "", "", "", "", "", "", 
  "", "", "", "", "", "", "", "", "", "", "", "", 70.83, 1.3132792*^7, 
  51.755, 19., 3.135, 1.733, 1998.926, 35.3, 336.717, 2.42, "", "", 17.45, 
  0.3, 61.6, 0.477}, {"GIN", "Africa", "Guinea", "2020-08-23", 8967., 35., 
  69.286, 53., 0., 0.286, 682.795, 2.665, 5.276, 4.036, 0., 0.022, 1.01, "", 
  "", "", "", "", "", "", "", "", "", "", "", "", "", "", "", "", "", "", "", 
  "", "", "", "", "", "", 70.83, 1.3132792*^7, 51.755, 19., 3.135, 1.733, 
  1998.926, 35.3, 336.717, 2.42, "", "", 17.45, 0.3, 61.6, 0.477}, 
 {"GIN", "Africa", "Guinea", "2020-08-24", 9076., 109., 65.143, 55., 2., 
  0.571, 691.094, 8.3, 4.96, 4.188, 0.152, 0.044, 1.01, "", "", "", "", "", 
  "", "", "", "", "", "", "", "", "", "", "", "", "", "", "", "", "", "", "", 
  "", "", 70.83, 1.3132792*^7, 51.755, 19., 3.135, 1.733, 1998.926, 35.3, 
  336.717, 2.42, "", "", 17.45, 0.3, 61.6, 0.477}, 
 {"GIN", "Africa", "Guinea", "2020-08-25", 9128., 52., 59., 57., 2., 0.714, 
  695.054, 3.96, 4.493, 4.34, 0.152, 0.054, 1.01, "", "", "", "", "", "", "", 
  "", "", "", "", "", "", "", "", "", "", "", "", "", "", "", "", "", "", "", 
  70.83, 1.3132792*^7, 51.755, 19., 3.135, 1.733, 1998.926, 35.3, 336.717, 
  2.42, "", "", 17.45, 0.3, 61.6, 0.477}, {"GIN", "Africa", "Guinea", 
  "2020-08-26", 9167., 39., 53.571, 57., 0., 0.571, 698.024, 2.97, 4.079, 
  4.34, 0., 0.044, 1.01, "", "", "", "", "", "", "", "", "", "", "", "", "", 
  "", "", "", "", "", "", "", "", "", "", "", "", "", 70.83, 1.3132792*^7, 
  51.755, 19., 3.135, 1.733, 1998.926, 35.3, 336.717, 2.42, "", "", 17.45, 
  0.3, 61.6, 0.477}, {"GIN", "Africa", "Guinea", "2020-08-27", 9213., 46., 
  48.143, 58., 1., 0.714, 701.526, 3.503, 3.666, 4.416, 0.076, 0.054, 1.01, 
  "", "", "", "", "", "", "", "", "", "", "", "", "", "", "", "", "", "", "", 
  "", "", "", "", "", "", "", 70.83, 1.3132792*^7, 51.755, 19., 3.135, 1.733, 
  1998.926, 35.3, 336.717, 2.42, "", "", 17.45, 0.3, 61.6, 0.477}, 
 {"GIN", "Africa", "Guinea", "2020-08-28", 9251., 38., 45.571, 59., 1., 
  0.857, 704.42, 2.894, 3.47, 4.493, 0.076, 0.065, 1.01, "", "", "", "", "", 
  "", "", "", "", "", "", "", "", "", "", "", "", "", "", "", "", "", "", "", 
  "", "", 70.83, 1.3132792*^7, 51.755, 19., 3.135, 1.733, 1998.926, 35.3, 
  336.717, 2.42, "", "", 17.45, 0.3, 61.6, 0.477}, 
 {"GIN", "Africa", "Guinea", "2020-08-29", 9251., 0., 45.571, 59., 0., 0.857, 
  704.42, 0., 3.47, 4.493, 0., 0.065, 1.01, "", "", "", "", "", "", "", "", 
  "", "", "", "", "", "", "", "", "", "", "", "", "", "", "", "", "", "", 
  70.83, 1.3132792*^7, 51.755, 19., 3.135, 1.733, 1998.926, 35.3, 336.717, 
  2.42, "", "", 17.45, 0.3, 61.6, 0.477}, {"GIN", "Africa", "Guinea", 
  "2020-08-30", 9371., 120., 57.714, 59., 0., 0.857, 713.557, 9.137, 4.395, 
  4.493, 0., 0.065, 1.01, "", "", "", "", "", "", "", "", "", "", "", "", "", 
  "", "", "", "", "", "", "", "", "", "", "", "", "", 70.83, 1.3132792*^7, 
  51.755, 19., 3.135, 1.733, 1998.926, 35.3, 336.717, 2.42, "", "", 17.45, 
  0.3, 61.6, 0.477}, {"GIN", "Africa", "Guinea", "2020-08-31", 9409., 38., 
  47.571, 59., 0., 0.571, 716.451, 2.894, 3.622, 4.493, 0., 0.044, 1.01, "", 
  "", "", "", "", "", "", "", "", "", "", "", "", "", "", "", "", "", "", "", 
  "", "", "", "", "", "", 70.83, 1.3132792*^7, 51.755, 19., 3.135, 1.733, 
  1998.926, 35.3, 336.717, 2.42, "", "", 17.45, 0.3, 61.6, 0.477}, 
 {"GIN", "Africa", "Guinea", "2020-09-01", 9479., 70., 50.143, 59., 0., 
  0.286, 721.781, 5.33, 3.818, 4.493, 0., 0.022, 1.01, "", "", "", "", "", 
  "", "", "", "", "", "", "", "", "", "", "", "", "", "", "", "", "", "", "", 
  "", "", 68.98, 1.3132792*^7, 51.755, 19., 3.135, 1.733, 1998.926, 35.3, 
  336.717, 2.42, "", "", 17.45, 0.3, 61.6, 0.477}, 
 {"GIN", "Africa", "Guinea", "2020-09-02", 9479., 0., 44.571, 59., 0., 0.286, 
  721.781, 0., 3.394, 4.493, 0., 0.022, 1.01, "", "", "", "", "", "", "", "", 
  "", "", "", "", "", "", "", "", "", "", "", "", "", "", "", "", "", "", 
  68.98, 1.3132792*^7, 51.755, 19., 3.135, 1.733, 1998.926, 35.3, 336.717, 
  2.42, "", "", 17.45, 0.3, 61.6, 0.477}, {"GIN", "Africa", "Guinea", 
  "2020-09-03", 9579., 100., 52.286, 61., 2., 0.429, 729.396, 7.615, 3.981, 
  4.645, 0.152, 0.033, 1.01, "", "", "", "", "", "", "", "", "", "", "", "", 
  "", "", "", "", "", "", "", "", "", "", "", "", "", "", 68.98, 
  1.3132792*^7, 51.755, 19., 3.135, 1.733, 1998.926, 35.3, 336.717, 2.42, "", 
  "", 17.45, 0.3, 61.6, 0.477}, {"GIN", "Africa", "Guinea", "2020-09-04", 
  9649., 70., 56.857, 61., 0., 0.286, 734.726, 5.33, 4.329, 4.645, 0., 0.022, 
  1.01, "", "", "", "", "", "", "", "", "", "", "", "", "", "", "", "", "", 
  "", "", "", "", "", "", "", "", "", 68.98, 1.3132792*^7, 51.755, 19., 
  3.135, 1.733, 1998.926, 35.3, 336.717, 2.42, "", "", 17.45, 0.3, 61.6, 
  0.477}, {"GIN", "Africa", "Guinea", "2020-09-05", 9649., 0., 56.857, 61., 
  0., 0.286, 734.726, 0., 4.329, 4.645, 0., 0.022, 1.01, "", "", "", "", "", 
  "", "", "", "", "", "", "", "", "", "", "", "", "", "", "", "", "", "", "", 
  "", "", 68.98, 1.3132792*^7, 51.755, 19., 3.135, 1.733, 1998.926, 35.3, 
  336.717, 2.42, "", "", 17.45, 0.3, 61.6, 0.477}, 
 {"GIN", "Africa", "Guinea", "2020-09-06", 9798., 149., 61., 61., 0., 0.286, 
  746.071, 11.346, 4.645, 4.645, 0., 0.022, 1.01, "", "", "", "", "", "", "", 
  "", "", "", "", "", "", "", "", "", "", "", "", "", "", "", "", "", "", "", 
  68.98, 1.3132792*^7, 51.755, 19., 3.135, 1.733, 1998.926, 35.3, 336.717, 
  2.42, "", "", 17.45, 0.3, 61.6, 0.477}, {"GIN", "Africa", "Guinea", 
  "2020-09-07", 9816., 18., 58.143, 62., 1., 0.429, 747.442, 1.371, 4.427, 
  4.721, 0.076, 0.033, 1., "", "", "", "", "", "", "", "", "", "", "", "", 
  "", "", "", "", "", "", "", "", "", "", "", "", "", "", 68.98, 
  1.3132792*^7, 51.755, 19., 3.135, 1.733, 1998.926, 35.3, 336.717, 2.42, "", 
  "", 17.45, 0.3, 61.6, 0.477}, {"GIN", "Africa", "Guinea", "2020-09-08", 
  9848., 32., 52.714, 63., 1., 0.571, 749.879, 2.437, 4.014, 4.797, 0.076, 
  0.044, 1., "", "", "", "", "", "", "", "", "", "", "", "", "", "", "", "", 
  "", "", "", "", "", "", "", "", "", "", 68.98, 1.3132792*^7, 51.755, 19., 
  3.135, 1.733, 1998.926, 35.3, 336.717, 2.42, "", "", 17.45, 0.3, 61.6, 
  0.477}, {"GIN", "Africa", "Guinea", "2020-09-09", 9885., 37., 58., 63., 0., 
  0.571, 752.696, 2.817, 4.416, 4.797, 0., 0.044, 1., "", "", "", "", "", "", 
  "", "", "", "", "", "", "", "", "", "", "", "", "", "", "", "", "", "", "", 
  "", 68.98, 1.3132792*^7, 51.755, 19., 3.135, 1.733, 1998.926, 35.3, 
  336.717, 2.42, "", "", 17.45, 0.3, 61.6, 0.477}, 
 {"GIN", "Africa", "Guinea", "2020-09-10", 9946., 61., 52.429, 63., 0., 
  0.286, 757.341, 4.645, 3.992, 4.797, 0., 0.022, 1., "", "", "", "", "", "", 
  "", "", "", "", "", "", "", "", "", "", "", "", "", "", "", "", "", "", "", 
  "", 68.98, 1.3132792*^7, 51.755, 19., 3.135, 1.733, 1998.926, 35.3, 
  336.717, 2.42, "", "", 17.45, 0.3, 61.6, 0.477}, 
 {"GIN", "Africa", "Guinea", "2020-09-11", 9979., 33., 47.143, 63., 0., 
  0.286, 759.854, 2.513, 3.59, 4.797, 0., 0.022, 1., "", "", "", "", "", "", 
  "", "", "", "", "", "", "", "", "", "", "", "", "", "", "", "", "", "", "", 
  "", 68.98, 1.3132792*^7, 51.755, 19., 3.135, 1.733, 1998.926, 35.3, 
  336.717, 2.42, "", "", 17.45, 0.3, 61.6, 0.477}, 
 {"GIN", "Africa", "Guinea", "2020-09-12", 10020., 41., 53., 63., 0., 0.286, 
  762.976, 3.122, 4.036, 4.797, 0., 0.022, 1., "", "", "", "", "", "", "", 
  "", "", "", "", "", "", "", "", "", "", "", "", "", "", "", "", "", "", "", 
  68.98, 1.3132792*^7, 51.755, 19., 3.135, 1.733, 1998.926, 35.3, 336.717, 
  2.42, "", "", 17.45, 0.3, 61.6, 0.477}, {"GIN", "Africa", "Guinea", 
  "2020-09-13", 10045., 25., 35.286, 63., 0., 0.286, 764.879, 1.904, 2.687, 
  4.797, 0., 0.022, 1., "", "", "", "", "", "", "", "", "", "", "", "", "", 
  "", "", "", "", "", "", "", "", "", "", "", "", "", 68.98, 1.3132792*^7, 
  51.755, 19., 3.135, 1.733, 1998.926, 35.3, 336.717, 2.42, "", "", 17.45, 
  0.3, 61.6, 0.477}, {"GIN", "Africa", "Guinea", "2020-09-14", 10061., 16., 
  35., 63., 0., 0.143, 766.098, 1.218, 2.665, 4.797, 0., 0.011, 1., "", "", 
  "", "", "", "", "", "", "", "", "", "", "", "", "", "", "", "", "", "", "", 
  "", "", "", "", "", 68.98, 1.3132792*^7, 51.755, 19., 3.135, 1.733, 
  1998.926, 35.3, 336.717, 2.42, "", "", 17.45, 0.3, 61.6, 0.477}, 
 {"GIN", "Africa", "Guinea", "2020-09-15", 10111., 50., 37.571, 63., 0., 0., 
  769.905, 3.807, 2.861, 4.797, 0., 0., 1.01, "", "", "", "", "", "", "", "", 
  "", "", "", "", "", "", "", "", "", "", "", "", "", "", "", "", "", "", 
  68.98, 1.3132792*^7, 51.755, 19., 3.135, 1.733, 1998.926, 35.3, 336.717, 
  2.42, "", "", 17.45, 0.3, 61.6, 0.477}, {"GIN", "Africa", "Guinea", 
  "2020-09-16", 10154., 43., 38.429, 63., 0., 0., 773.179, 3.274, 2.926, 
  4.797, 0., 0., 1.01, "", "", "", "", "", "", "", "", "", "", "", "", "", 
  "", "", "", "", "", "", "", "", "", "", "", "", "", 68.98, 1.3132792*^7, 
  51.755, 19., 3.135, 1.733, 1998.926, 35.3, 336.717, 2.42, "", "", 17.45, 
  0.3, 61.6, 0.477}, {"GIN", "Africa", "Guinea", "2020-09-17", 10154., 0., 
  29.714, 63., 0., 0., 773.179, 0., 2.263, 4.797, 0., 0., 1.01, "", "", "", 
  "", "", "", "", "", "", "", "", "", "", "", "", "", "", "", "", "", "", "", 
  "", "", "", "", 68.98, 1.3132792*^7, 51.755, 19., 3.135, 1.733, 1998.926, 
  35.3, 336.717, 2.42, "", "", 17.45, 0.3, 61.6, 0.477}, 
 {"GIN", "Africa", "Guinea", "2020-09-18", 10231., 77., 36., 63., 0., 0., 
  779.042, 5.863, 2.741, 4.797, 0., 0., 1.01, "", "", "", "", "", "", "", "", 
  "", "", "", "", "", "", "", "", "", "", "", "", "", "", "", "", "", "", 
  68.98, 1.3132792*^7, 51.755, 19., 3.135, 1.733, 1998.926, 35.3, 336.717, 
  2.42, "", "", 17.45, 0.3, 61.6, 0.477}, {"GIN", "Africa", "Guinea", 
  "2020-09-19", 10286., 55., 38., 63., 0., 0., 783.23, 4.188, 2.894, 4.797, 
  0., 0., 1.01, "", "", "", "", "", "", "", "", "", "", "", "", "", "", "", 
  "", "", "", "", "", "", "", "", "", "", "", 68.98, 1.3132792*^7, 51.755, 
  19., 3.135, 1.733, 1998.926, 35.3, 336.717, 2.42, "", "", 17.45, 0.3, 61.6, 
  0.477}, {"GIN", "Africa", "Guinea", "2020-09-20", 10325., 39., 40., 64., 
  1., 0.143, 786.2, 2.97, 3.046, 4.873, 0.076, 0.011, 1.01, "", "", "", "", 
  "", "", "", "", "", "", "", "", "", "", "", "", "", "", "", "", "", "", "", 
  "", "", "", 68.98, 1.3132792*^7, 51.755, 19., 3.135, 1.733, 1998.926, 35.3, 
  336.717, 2.42, "", "", 17.45, 0.3, 61.6, 0.477}, 
 {"GIN", "Africa", "Guinea", "2020-09-21", 10344., 19., 40.429, 65., 1., 
  0.286, 787.647, 1.447, 3.078, 4.949, 0.076, 0.022, 1.01, "", "", "", "", 
  "", "", "", "", "", "", "", "", "", "", "", "", "", "", "", "", "", "", "", 
  "", "", "", 68.98, 1.3132792*^7, 51.755, 19., 3.135, 1.733, 1998.926, 35.3, 
  336.717, 2.42, "", "", 17.45, 0.3, 61.6, 0.477}, 
 {"GIN", "Africa", "Guinea", "2020-09-22", 10387., 43., 39.429, 65., 0., 
  0.286, 790.921, 3.274, 3.002, 4.949, 0., 0.022, 1.01, "", "", "", "", "", 
  "", "", "", "", "", "", "", "", "", "", "", "", "", "", "", "", "", "", "", 
  "", "", 62.5, 1.3132792*^7, 51.755, 19., 3.135, 1.733, 1998.926, 35.3, 
  336.717, 2.42, "", "", 17.45, 0.3, 61.6, 0.477}, 
 {"GIN", "Africa", "Guinea", "2020-09-23", 10434., 47., 40., 65., 0., 0.286, 
  794.5, 3.579, 3.046, 4.949, 0., 0.022, 1.02, "", "", "", "", "", "", "", 
  "", "", "", "", "", "", "", "", "", "", "", "", "", "", "", "", "", "", "", 
  62.5, 1.3132792*^7, 51.755, 19., 3.135, 1.733, 1998.926, 35.3, 336.717, 
  2.42, "", "", 17.45, 0.3, 61.6, 0.477}, {"GIN", "Africa", "Guinea", 
  "2020-09-24", 10434., 0., 40., 65., 0., 0.286, 794.5, 0., 3.046, 4.949, 0., 
  0.022, 1.02, "", "", "", "", "", "", "", "", "", "", "", "", "", "", "", 
  "", "", "", "", "", "", "", "", "", "", "", 62.5, 1.3132792*^7, 51.755, 
  19., 3.135, 1.733, 1998.926, 35.3, 336.717, 2.42, "", "", 17.45, 0.3, 61.6, 
  0.477}, {"GIN", "Africa", "Guinea", "2020-09-25", 10478., 44., 35.286, 65., 
  0., 0.286, 797.85, 3.35, 2.687, 4.949, 0., 0.022, 1.02, "", "", "", "", "", 
  "", "", "", "", "", "", "", "", "", "", "", "", "", "", "", "", "", "", "", 
  "", "", 62.5, 1.3132792*^7, 51.755, 19., 3.135, 1.733, 1998.926, 35.3, 
  336.717, 2.42, "", "", 17.45, 0.3, 61.6, 0.477}, 
 {"GIN", "Africa", "Guinea", "2020-09-26", 10512., 34., 32.286, 65., 0., 
  0.286, 800.439, 2.589, 2.458, 4.949, 0., 0.022, 1.02, "", "", "", "", "", 
  "", "", "", "", "", "", "", "", "", "", "", "", "", "", "", "", "", "", "", 
  "", "", 62.5, 1.3132792*^7, 51.755, 19., 3.135, 1.733, 1998.926, 35.3, 
  336.717, 2.42, "", "", 17.45, 0.3, 61.6, 0.477}, 
 {"GIN", "Africa", "Guinea", "2020-09-27", 10580., 68., 36.429, 66., 1., 
  0.286, 805.617, 5.178, 2.774, 5.026, 0.076, 0.022, 1.02, "", "", "", "", 
  "", "", "", "", "", "", "", "", "", "", "", "", "", "", "", "", "", "", "", 
  "", "", "", 62.5, 1.3132792*^7, 51.755, 19., 3.135, 1.733, 1998.926, 35.3, 
  336.717, 2.42, "", "", 17.45, 0.3, 61.6, 0.477}, 
 {"GIN", "Africa", "Guinea", "2020-09-28", 10598., 18., 36.286, 66., 0., 
  0.143, 806.988, 1.371, 2.763, 5.026, 0., 0.011, 1.02, "", "", "", "", "", 
  "", "", "", "", "", "", "", "", "", "", "", "", "", "", "", "", "", "", "", 
  "", "", 62.5, 1.3132792*^7, 51.755, 19., 3.135, 1.733, 1998.926, 35.3, 
  336.717, 2.42, "", "", 17.45, 0.3, 61.6, 0.477}, 
 {"GIN", "Africa", "Guinea", "2020-09-29", 10634., 36., 35.286, 66., 0., 
  0.143, 809.729, 2.741, 2.687, 5.026, 0., 0.011, 1.03, "", "", "", "", "", 
  "", "", "", "", "", "", "", "", "", "", "", "", "", "", "", "", "", "", "", 
  "", "", 62.5, 1.3132792*^7, 51.755, 19., 3.135, 1.733, 1998.926, 35.3, 
  336.717, 2.42, "", "", 17.45, 0.3, 61.6, 0.477}, 
 {"GIN", "Africa", "Guinea", "2020-09-30", 10652., 18., 31.143, 66., 0., 
  0.143, 811.099, 1.371, 2.371, 5.026, 0., 0.011, 1.03, "", "", "", "", "", 
  "", "", "", "", "", "", "", "", "", "", "", "", "", "", "", "", "", "", "", 
  "", "", 62.5, 1.3132792*^7, 51.755, 19., 3.135, 1.733, 1998.926, 35.3, 
  336.717, 2.42, "", "", 17.45, 0.3, 61.6, 0.477}, 
 {"GIN", "Africa", "Guinea", "2020-10-01", 10652., 0., 31.143, 66., 0., 
  0.143, 811.099, 0., 2.371, 5.026, 0., 0.011, 1.03, "", "", "", "", "", "", 
  "", "", "", "", "", "", "", "", "", "", "", "", "", "", "", "", "", "", "", 
  "", 55.56, 1.3132792*^7, 51.755, 19., 3.135, 1.733, 1998.926, 35.3, 
  336.717, 2.42, "", "", 17.45, 0.3, 61.6, 0.477}, 
 {"GIN", "Africa", "Guinea", "2020-10-02", 10735., 83., 36.714, 66., 0., 
  0.143, 817.419, 6.32, 2.796, 5.026, 0., 0.011, 1.03, "", "", "", "", "", 
  "", "", "", "", "", "", "", "", "", "", "", "", "", "", "", "", "", "", "", 
  "", "", 55.56, 1.3132792*^7, 51.755, 19., 3.135, 1.733, 1998.926, 35.3, 
  336.717, 2.42, "", "", 17.45, 0.3, 61.6, 0.477}, 
 {"GIN", "Africa", "Guinea", "2020-10-03", 10735., 0., 31.857, 66., 0., 
  0.143, 817.419, 0., 2.426, 5.026, 0., 0.011, 1.04, "", "", "", "", "", "", 
  "", "", "", "", "", "", "", "", "", "", "", "", "", "", "", "", "", "", "", 
  "", 55.56, 1.3132792*^7, 51.755, 19., 3.135, 1.733, 1998.926, 35.3, 
  336.717, 2.42, "", "", 17.45, 0.3, 61.6, 0.477}, 
 {"GIN", "Africa", "Guinea", "2020-10-04", 10754., 19., 24.857, 66., 0., 0., 
  818.866, 1.447, 1.893, 5.026, 0., 0., 1.04, "", "", "", "", "", "", "", "", 
  "", "", "", "", "", "", "", "", "", "", "", "", "", "", "", "", "", "", 
  55.56, 1.3132792*^7, 51.755, 19., 3.135, 1.733, 1998.926, 35.3, 336.717, 
  2.42, "", "", 17.45, 0.3, 61.6, 0.477}, {"GIN", "Africa", "Guinea", 
  "2020-10-05", 10800., 46., 28.857, 67., 1., 0.143, 822.369, 3.503, 2.197, 
  5.102, 0.076, 0.011, 1.04, "", "", "", "", "", "", "", "", "", "", "", "", 
  "", "", "", "", "", "", "", "", "", "", "", "", "", "", 55.56, 
  1.3132792*^7, 51.755, 19., 3.135, 1.733, 1998.926, 35.3, 336.717, 2.42, "", 
  "", 17.45, 0.3, 61.6, 0.477}, {"GIN", "Africa", "Guinea", "2020-10-06", 
  10863., 63., 32.714, 68., 1., 0.286, 827.166, 4.797, 2.491, 5.178, 0.076, 
  0.022, 1.05, "", "", "", "", "", "", "", "", "", "", "", "", "", "", "", 
  "", "", "", "", "", "", "", "", "", "", "", 55.56, 1.3132792*^7, 51.755, 
  19., 3.135, 1.733, 1998.926, 35.3, 336.717, 2.42, "", "", 17.45, 0.3, 61.6, 
  0.477}, {"GIN", "Africa", "Guinea", "2020-10-07", 10863., 0., 30.143, 68., 
  0., 0.286, 827.166, 0., 2.295, 5.178, 0., 0.022, 1.05, "", "", "", "", "", 
  "", "", "", "", "", "", "", "", "", "", "", "", "", "", "", "", "", "", "", 
  "", "", 55.56, 1.3132792*^7, 51.755, 19., 3.135, 1.733, 1998.926, 35.3, 
  336.717, 2.42, "", "", 17.45, 0.3, 61.6, 0.477}, 
 {"GIN", "Africa", "Guinea", "2020-10-08", 10901., 38., 35.571, 68., 0., 
  0.286, 830.06, 2.894, 2.709, 5.178, 0., 0.022, 1.05, "", "", "", "", "", 
  "", "", "", "", "", "", "", "", "", "", "", "", "", "", "", "", "", "", "", 
  "", "", 55.56, 1.3132792*^7, 51.755, 19., 3.135, 1.733, 1998.926, 35.3, 
  336.717, 2.42, "", "", 17.45, 0.3, 61.6, 0.477}, 
 {"GIN", "Africa", "Guinea", "2020-10-09", 10954., 53., 31.286, 68., 0., 
  0.286, 834.095, 4.036, 2.382, 5.178, 0., 0.022, 1.05, "", "", "", "", "", 
  "", "", "", "", "", "", "", "", "", "", "", "", "", "", "", "", "", "", "", 
  "", "", 55.56, 1.3132792*^7, 51.755, 19., 3.135, 1.733, 1998.926, 35.3, 
  336.717, 2.42, "", "", 17.45, 0.3, 61.6, 0.477}, 
 {"GIN", "Africa", "Guinea", "2020-10-10", 10996., 42., 37.286, 69., 1., 
  0.429, 837.293, 3.198, 2.839, 5.254, 0.076, 0.033, 1.05, "", "", "", "", 
  "", "", "", "", "", "", "", "", "", "", "", "", "", "", "", "", "", "", "", 
  "", "", "", 55.56, 1.3132792*^7, 51.755, 19., 3.135, 1.733, 1998.926, 35.3, 
  336.717, 2.42, "", "", 17.45, 0.3, 61.6, 0.477}, 
 {"GIN", "Africa", "Guinea", "2020-10-11", 11022., 26., 38.286, 69., 0., 
  0.429, 839.273, 1.98, 2.915, 5.254, 0., 0.033, 1.06, "", "", "", "", "", 
  "", "", "", "", "", "", "", "", "", "", "", "", "", "", "", "", "", "", "", 
  "", "", 55.56, 1.3132792*^7, 51.755, 19., 3.135, 1.733, 1998.926, 35.3, 
  336.717, 2.42, "", "", 17.45, 0.3, 61.6, 0.477}, 
 {"GIN", "Africa", "Guinea", "2020-10-12", 11062., 40., 37.429, 70., 1., 
  0.429, 842.319, 3.046, 2.85, 5.33, 0.076, 0.033, 1.06, "", "", "", "", "", 
  "", "", "", "", "", "", "", "", "", "", "", "", "", "", "", "", "", "", "", 
  "", "", 55.56, 1.3132792*^7, 51.755, 19., 3.135, 1.733, 1998.926, 35.3, 
  336.717, 2.42, "", "", 17.45, 0.3, 61.6, 0.477}, 
 {"GIN", "Africa", "Guinea", "2020-10-13", 11134., 72., 38.714, 70., 0., 
  0.286, 847.801, 5.482, 2.948, 5.33, 0., 0.022, 1.06, "", "", "", "", "", 
  "", "", "", "", "", "", "", "", "", "", "", "", "", "", "", "", "", "", "", 
  "", "", 55.56, 1.3132792*^7, 51.755, 19., 3.135, 1.733, 1998.926, 35.3, 
  336.717, 2.42, "", "", 17.45, 0.3, 61.6, 0.477}, 
 {"GIN", "Africa", "Guinea", "2020-10-14", 11188., 54., 46.429, 70., 0., 
  0.286, 851.913, 4.112, 3.535, 5.33, 0., 0.022, 1.06, "", "", "", "", "", 
  "", "", "", "", "", "", "", "", "", "", "", "", "", "", "", "", "", "", "", 
  "", "", 55.56, 1.3132792*^7, 51.755, 19., 3.135, 1.733, 1998.926, 35.3, 
  336.717, 2.42, "", "", 17.45, 0.3, 61.6, 0.477}, 
 {"GIN", "Africa", "Guinea", "2020-10-15", 11255., 67., 50.571, 70., 0., 
  0.286, 857.015, 5.102, 3.851, 5.33, 0., 0.022, 1.06, "", "", "", "", "", 
  "", "", "", "", "", "", "", "", "", "", "", "", "", "", "", "", "", "", "", 
  "", "", 43.06, 1.3132792*^7, 51.755, 19., 3.135, 1.733, 1998.926, 35.3, 
  336.717, 2.42, "", "", 17.45, 0.3, 61.6, 0.477}, 
 {"GIN", "Africa", "Guinea", "2020-10-16", 11362., 107., 58.286, 70., 0., 
  0.286, 865.163, 8.148, 4.438, 5.33, 0., 0.022, 1.06, "", "", "", "", "", 
  "", "", "", "", "", "", "", "", "", "", "", "", "", "", "", "", "", "", "", 
  "", "", 43.06, 1.3132792*^7, 51.755, 19., 3.135, 1.733, 1998.926, 35.3, 
  336.717, 2.42, "", "", 17.45, 0.3, 61.6, 0.477}, 
 {"GIN", "Africa", "Guinea", "2020-10-17", 11478., 116., 68.857, 70., 0., 
  0.143, 873.995, 8.833, 5.243, 5.33, 0., 0.011, 1.06, "", "", "", "", "", 
  "", "", "", "", "", "", "", "", "", "", "", "", "", "", "", "", "", "", "", 
  "", "", 43.06, 1.3132792*^7, 51.755, 19., 3.135, 1.733, 1998.926, 35.3, 
  336.717, 2.42, "", "", 17.45, 0.3, 61.6, 0.477}, 
 {"GIN", "Africa", "Guinea", "2020-10-18", 11518., 40., 70.857, 70., 0., 
  0.143, 877.041, 3.046, 5.395, 5.33, 0., 0.011, 1.06, "", "", "", "", "", 
  "", "", "", "", "", "", "", "", "", "", "", "", "", "", "", "", "", "", "", 
  "", "", 43.06, 1.3132792*^7, 51.755, 19., 3.135, 1.733, 1998.926, 35.3, 
  336.717, 2.42, "", "", 17.45, 0.3, 61.6, 0.477}, 
 {"GIN", "Africa", "Guinea", "2020-10-19", 11518., 0., 65.143, 70., 0., 0., 
  877.041, 0., 4.96, 5.33, 0., 0., 1.06, "", "", "", "", "", "", "", "", "", 
  "", "", "", "", "", "", "", "", "", "", "", "", "", "", "", "", "", 43.06, 
  1.3132792*^7, 51.755, 19., 3.135, 1.733, 1998.926, 35.3, 336.717, 2.42, "", 
  "", 17.45, 0.3, 61.6, 0.477}, {"GIN", "Africa", "Guinea", "2020-10-20", 
  11538., 20., 57.714, 70., 0., 0., 878.564, 1.523, 4.395, 5.33, 0., 0., 
  1.06, "", "", "", "", "", "", "", "", "", "", "", "", "", "", "", "", "", 
  "", "", "", "", "", "", "", "", "", 43.06, 1.3132792*^7, 51.755, 19., 
  3.135, 1.733, 1998.926, 35.3, 336.717, 2.42, "", "", 17.45, 0.3, 61.6, 
  0.477}, {"GIN", "Africa", "Guinea", "2020-10-21", 11599., 61., 58.714, 70., 
  0., 0., 883.209, 4.645, 4.471, 5.33, 0., 0., 1.06, "", "", "", "", "", "", 
  "", "", "", "", "", "", "", "", "", "", "", "", "", "", "", "", "", "", "", 
  "", 43.06, 1.3132792*^7, 51.755, 19., 3.135, 1.733, 1998.926, 35.3, 
  336.717, 2.42, "", "", 17.45, 0.3, 61.6, 0.477}, 
 {"GIN", "Africa", "Guinea", "2020-10-22", 11635., 36., 54.286, 71., 1., 
  0.143, 885.95, 2.741, 4.134, 5.406, 0.076, 0.011, 1.06, "", "", "", "", "", 
  "", "", "", "", "", "", "", "", "", "", "", "", "", "", "", "", "", "", "", 
  "", "", 43.06, 1.3132792*^7, 51.755, 19., 3.135, 1.733, 1998.926, 35.3, 
  336.717, 2.42, "", "", 17.45, 0.3, 61.6, 0.477}, 
 {"GIN", "Africa", "Guinea", "2020-10-23", 11635., 0., 39., 71., 0., 0.143, 
  885.95, 0., 2.97, 5.406, 0., 0.011, 1.06, "", "", "", "", "", "", "", "", 
  "", "", "", "", "", "", "", "", "", "", "", "", "", "", "", "", "", "", 
  43.06, 1.3132792*^7, 51.755, 19., 3.135, 1.733, 1998.926, 35.3, 336.717, 
  2.42, "", "", 17.45, 0.3, 61.6, 0.477}, {"GIN", "Africa", "Guinea", 
  "2020-10-24", 11635., 0., 22.429, 71., 0., 0.143, 885.95, 0., 1.708, 5.406, 
  0., 0.011, 1.06, "", "", "", "", "", "", "", "", "", "", "", "", "", "", 
  "", "", "", "", "", "", "", "", "", "", "", "", 43.06, 1.3132792*^7, 
  51.755, 19., 3.135, 1.733, 1998.926, 35.3, 336.717, 2.42, "", "", 17.45, 
  0.3, 61.6, 0.477}, {"GIN", "Africa", "Guinea", "2020-10-25", 11635., 0., 
  16.714, 71., 0., 0.143, 885.95, 0., 1.273, 5.406, 0., 0.011, 1.06, "", "", 
  "", "", "", "", "", "", "", "", "", "", "", "", "", "", "", "", "", "", "", 
  "", "", "", "", "", 43.06, 1.3132792*^7, 51.755, 19., 3.135, 1.733, 
  1998.926, 35.3, 336.717, 2.42, "", "", 17.45, 0.3, 61.6, 0.477}, 
 {"GIN", "Africa", "Guinea", "2020-10-26", 11635., 0., 16.714, 71., 0., 
  0.143, 885.95, 0., 1.273, 5.406, 0., 0.011, 1.07, "", "", "", "", "", "", 
  "", "", "", "", "", "", "", "", "", "", "", "", "", "", "", "", "", "", "", 
  "", 43.06, 1.3132792*^7, 51.755, 19., 3.135, 1.733, 1998.926, 35.3, 
  336.717, 2.42, "", "", 17.45, 0.3, 61.6, 0.477}, 
 {"GIN", "Africa", "Guinea", "2020-10-27", 11819., 184., 40.143, 71., 0., 
  0.143, 899.961, 14.011, 3.057, 5.406, 0., 0.011, 1.07, "", "", "", "", "", 
  "", "", "", "", "", "", "", "", "", "", "", "", "", "", "", "", "", "", "", 
  "", "", 43.06, 1.3132792*^7, 51.755, 19., 3.135, 1.733, 1998.926, 35.3, 
  336.717, 2.42, "", "", 17.45, 0.3, 61.6, 0.477}, 
 {"GIN", "Africa", "Guinea", "2020-10-28", 11819., 0., 31.429, 71., 0., 
  0.143, 899.961, 0., 2.393, 5.406, 0., 0.011, 1.07, "", "", "", "", "", "", 
  "", "", "", "", "", "", "", "", "", "", "", "", "", "", "", "", "", "", "", 
  "", 43.06, 1.3132792*^7, 51.755, 19., 3.135, 1.733, 1998.926, 35.3, 
  336.717, 2.42, "", "", 17.45, 0.3, 61.6, 0.477}, 
 {"GIN", "Africa", "Guinea", "2020-10-29", 12020., 201., 55., 71., 0., 0., 
  915.266, 15.305, 4.188, 5.406, 0., 0., 1.07, "", "", "", "", "", "", "", 
  "", "", "", "", "", "", "", "", "", "", "", "", "", "", "", "", "", "", "", 
  43.06, 1.3132792*^7, 51.755, 19., 3.135, 1.733, 1998.926, 35.3, 336.717, 
  2.42, "", "", 17.45, 0.3, 61.6, 0.477}, {"GIN", "Africa", "Guinea", 
  "2020-10-30", 12072., 52., 62.429, 72., 1., 0.143, 919.226, 3.96, 4.754, 
  5.482, 0.076, 0.011, 1.06, "", "", "", "", "", "", "", "", "", "", "", "", 
  "", "", "", "", "", "", "", "", "", "", "", "", "", "", 43.06, 
  1.3132792*^7, 51.755, 19., 3.135, 1.733, 1998.926, 35.3, 336.717, 2.42, "", 
  "", 17.45, 0.3, 61.6, 0.477}, {"GIN", "Africa", "Guinea", "2020-10-31", 
  12072., 0., 62.429, 72., 0., 0.143, 919.226, 0., 4.754, 5.482, 0., 0.011, 
  1.06, "", "", "", "", "", "", "", "", "", "", "", "", "", "", "", "", "", 
  "", "", "", "", "", "", "", "", "", 43.06, 1.3132792*^7, 51.755, 19., 
  3.135, 1.733, 1998.926, 35.3, 336.717, 2.42, "", "", 17.45, 0.3, 61.6, 
  0.477}, {"GIN", "Africa", "Guinea", "2020-11-01", 12195., 123., 80., 73., 
  1., 0.286, 928.592, 9.366, 6.092, 5.559, 0.076, 0.022, 1.06, "", "", "", 
  "", "", "", "", "", "", "", "", "", "", "", "", "", "", "", "", "", "", "", 
  "", "", "", "", 43.06, 1.3132792*^7, 51.755, 19., 3.135, 1.733, 1998.926, 
  35.3, 336.717, 2.42, "", "", 17.45, 0.3, 61.6, 0.477}, 
 {"GIN", "Africa", "Guinea", "2020-11-02", 12213., 18., 82.571, 73., 0., 
  0.286, 929.962, 1.371, 6.287, 5.559, 0., 0.022, 1.05, "", "", "", "", "", 
  "", "", "", "", "", "", "", "", "", "", "", "", "", "", "", "", "", "", "", 
  "", "", 43.06, 1.3132792*^7, 51.755, 19., 3.135, 1.733, 1998.926, 35.3, 
  336.717, 2.42, "", "", 17.45, 0.3, 61.6, 0.477}, 
 {"GIN", "Africa", "Guinea", "2020-11-03", 12213., 0., 56.286, 73., 0., 
  0.286, 929.962, 0., 4.286, 5.559, 0., 0.022, 1.05, "", "", "", "", "", "", 
  "", "", "", "", "", "", "", "", "", "", "", "", "", "", "", "", "", "", "", 
  "", 43.06, 1.3132792*^7, 51.755, 19., 3.135, 1.733, 1998.926, 35.3, 
  336.717, 2.42, "", "", 17.45, 0.3, 61.6, 0.477}, 
 {"GIN", "Africa", "Guinea", "2020-11-04", 12331., 118., 73.143, 73., 0., 
  0.286, 938.947, 8.985, 5.569, 5.559, 0., 0.022, 1.04, "", "", "", "", "", 
  "", "", "", "", "", "", "", "", "", "", "", "", "", "", "", "", "", "", "", 
  "", "", 43.06, 1.3132792*^7, 51.755, 19., 3.135, 1.733, 1998.926, 35.3, 
  336.717, 2.42, "", "", 17.45, 0.3, 61.6, 0.477}, 
 {"GIN", "Africa", "Guinea", "2020-11-05", 12363., 32., 49., 73., 0., 0.286, 
  941.384, 2.437, 3.731, 5.559, 0., 0.022, 1.04, "", "", "", "", "", "", "", 
  "", "", "", "", "", "", "", "", "", "", "", "", "", "", "", "", "", "", "", 
  43.06, 1.3132792*^7, 51.755, 19., 3.135, 1.733, 1998.926, 35.3, 336.717, 
  2.42, "", "", 17.45, 0.3, 61.6, 0.477}, {"GIN", "Africa", "Guinea", 
  "2020-11-06", 12363., 0., 41.571, 73., 0., 0.143, 941.384, 0., 3.165, 
  5.559, 0., 0.011, 1.03, "", "", "", "", "", "", "", "", "", "", "", "", "", 
  "", "", "", "", "", "", "", "", "", "", "", "", "", 43.06, 1.3132792*^7, 
  51.755, 19., 3.135, 1.733, 1998.926, 35.3, 336.717, 2.42, "", "", 17.45, 
  0.3, 61.6, 0.477}, {"GIN", "Africa", "Guinea", "2020-11-07", 12400., 37., 
  46.857, 73., 0., 0.143, 944.201, 2.817, 3.568, 5.559, 0., 0.011, 1.03, "", 
  "", "", "", "", "", "", "", "", "", "", "", "", "", "", "", "", "", "", "", 
  "", "", "", "", "", "", 43.06, 1.3132792*^7, 51.755, 19., 3.135, 1.733, 
  1998.926, 35.3, 336.717, 2.42, "", "", 17.45, 0.3, 61.6, 0.477}, 
 {"GIN", "Africa", "Guinea", "2020-11-08", 12414., 14., 31.286, 74., 1., 
  0.143, 945.267, 1.066, 2.382, 5.635, 0.076, 0.011, 1.03, "", "", "", "", 
  "", "", "", "", "", "", "", "", "", "", "", "", "", "", "", "", "", "", "", 
  "", "", "", 43.06, 1.3132792*^7, 51.755, 19., 3.135, 1.733, 1998.926, 35.3, 
  336.717, 2.42, "", "", 17.45, 0.3, 61.6, 0.477}, 
 {"GIN", "Africa", "Guinea", "2020-11-09", 12459., 45., 35.143, 74., 0., 
  0.143, 948.694, 3.427, 2.676, 5.635, 0., 0.011, 1.03, "", "", "", "", "", 
  "", "", "", "", "", "", "", "", "", "", "", "", "", "", "", "", "", "", "", 
  "", "", 43.06, 1.3132792*^7, 51.755, 19., 3.135, 1.733, 1998.926, 35.3, 
  336.717, 2.42, "", "", 17.45, 0.3, 61.6, 0.477}, 
 {"GIN", "Africa", "Guinea", "2020-11-10", 12484., 25., 38.714, 74., 0., 
  0.143, 950.598, 1.904, 2.948, 5.635, 0., 0.011, 1.02, "", "", "", "", "", 
  "", "", "", "", "", "", "", "", "", "", "", "", "", "", "", "", "", "", "", 
  "", "", 33.33, 1.3132792*^7, 51.755, 19., 3.135, 1.733, 1998.926, 35.3, 
  336.717, 2.42, "", "", 17.45, 0.3, 61.6, 0.477}, 
 {"GIN", "Africa", "Guinea", "2020-11-11", 12516., 32., 26.429, 74., 0., 
  0.143, 953.034, 2.437, 2.012, 5.635, 0., 0.011, 1.02, "", "", "", "", "", 
  "", "", "", "", "", "", "", "", "", "", "", "", "", "", "", "", "", "", "", 
  "", "", 44.44, 1.3132792*^7, 51.755, 19., 3.135, 1.733, 1998.926, 35.3, 
  336.717, 2.42, "", "", 17.45, 0.3, 61.6, 0.477}, 
 {"GIN", "Africa", "Guinea", "2020-11-12", 12537., 21., 24.857, 74., 0., 
  0.143, 954.633, 1.599, 1.893, 5.635, 0., 0.011, 1.02, "", "", "", "", "", 
  "", "", "", "", "", "", "", "", "", "", "", "", "", "", "", "", "", "", "", 
  "", "", 44.44, 1.3132792*^7, 51.755, 19., 3.135, 1.733, 1998.926, 35.3, 
  336.717, 2.42, "", "", 17.45, 0.3, 61.6, 0.477}, 
 {"GIN", "Africa", "Guinea", "2020-11-13", 12537., 0., 24.857, 74., 0., 
  0.143, 954.633, 0., 1.893, 5.635, 0., 0.011, 1.02, "", "", "", "", "", "", 
  "", "", "", "", "", "", "", "", "", "", "", "", "", "", "", "", "", "", "", 
  "", 44.44, 1.3132792*^7, 51.755, 19., 3.135, 1.733, 1998.926, 35.3, 
  336.717, 2.42, "", "", 17.45, 0.3, 61.6, 0.477}, 
 {"GIN", "Africa", "Guinea", "2020-11-14", 12585., 48., 26.429, 74., 0., 
  0.143, 958.288, 3.655, 2.012, 5.635, 0., 0.011, 1.02, "", "", "", "", "", 
  "", "", "", "", "", "", "", "", "", "", "", "", "", "", "", "", "", "", "", 
  "", "", 44.44, 1.3132792*^7, 51.755, 19., 3.135, 1.733, 1998.926, 35.3, 
  336.717, 2.42, "", "", 17.45, 0.3, 61.6, 0.477}, 
 {"GIN", "Africa", "Guinea", "2020-11-15", 12611., 26., 28.143, 75., 1., 
  0.143, 960.268, 1.98, 2.143, 5.711, 0.076, 0.011, 1.02, "", "", "", "", "", 
  "", "", "", "", "", "", "", "", "", "", "", "", "", "", "", "", "", "", "", 
  "", "", 44.44, 1.3132792*^7, 51.755, 19., 3.135, 1.733, 1998.926, 35.3, 
  336.717, 2.42, "", "", 17.45, 0.3, 61.6, 0.477}, 
 {"GIN", "Africa", "Guinea", "2020-11-16", 12624., 13., 23.571, 75., 0., 
  0.143, 961.258, 0.99, 1.795, 5.711, 0., 0.011, 1.02, "", "", "", "", "", 
  "", "", "", "", "", "", "", "", "", "", "", "", "", "", "", "", "", "", "", 
  "", "", 44.44, 1.3132792*^7, 51.755, 19., 3.135, 1.733, 1998.926, 35.3, 
  336.717, 2.42, "", "", 17.45, 0.3, 61.6, 0.477}, 
 {"GIN", "Africa", "Guinea", "2020-11-17", 12654., 30., 24.286, 75., 0., 
  0.143, 963.542, 2.284, 1.849, 5.711, 0., 0.011, 1.02, "", "", "", "", "", 
  "", "", "", "", "", "", "", "", "", "", "", "", "", "", "", "", "", "", "", 
  "", "", 44.44, 1.3132792*^7, 51.755, 19., 3.135, 1.733, 1998.926, 35.3, 
  336.717, 2.42, "", "", 17.45, 0.3, 61.6, 0.477}, 
 {"GIN", "Africa", "Guinea", "2020-11-18", 12713., 59., 28.143, 75., 0., 
  0.143, 968.035, 4.493, 2.143, 5.711, 0., 0.011, 1.02, "", "", "", "", "", 
  "", "", "", "", "", "", "", "", "", "", "", "", "", "", "", "", "", "", "", 
  "", "", 44.44, 1.3132792*^7, 51.755, 19., 3.135, 1.733, 1998.926, 35.3, 
  336.717, 2.42, "", "", 17.45, 0.3, 61.6, 0.477}, 
 {"GIN", "Africa", "Guinea", "2020-11-19", 12713., 0., 25.143, 75., 0., 
  0.143, 968.035, 0., 1.915, 5.711, 0., 0.011, 1.02, "", "", "", "", "", "", 
  "", "", "", "", "", "", "", "", "", "", "", "", "", "", "", "", "", "", "", 
  "", 44.44, 1.3132792*^7, 51.755, 19., 3.135, 1.733, 1998.926, 35.3, 
  336.717, 2.42, "", "", 17.45, 0.3, 61.6, 0.477}, 
 {"GIN", "Africa", "Guinea", "2020-11-20", 12743., 30., 29.429, 75., 0., 
  0.143, 970.319, 2.284, 2.241, 5.711, 0., 0.011, 1.02, "", "", "", "", "", 
  "", "", "", "", "", "", "", "", "", "", "", "", "", "", "", "", "", "", "", 
  "", "", 44.44, 1.3132792*^7, 51.755, 19., 3.135, 1.733, 1998.926, 35.3, 
  336.717, 2.42, "", "", 17.45, 0.3, 61.6, 0.477}, 
 {"GIN", "Africa", "Guinea", "2020-11-21", 12798., 55., 30.429, 75., 0., 
  0.143, 974.507, 4.188, 2.317, 5.711, 0., 0.011, 1.03, "", "", "", "", "", 
  "", "", "", "", "", "", "", "", "", "", "", "", "", "", "", "", "", "", "", 
  "", "", 44.44, 1.3132792*^7, 51.755, 19., 3.135, 1.733, 1998.926, 35.3, 
  336.717, 2.42, "", "", 17.45, 0.3, 61.6, 0.477}, 
 {"GIN", "Africa", "Guinea", "2020-11-22", 12826., 28., 30.714, 75., 0., 0., 
  976.639, 2.132, 2.339, 5.711, 0., 0., 1.03, "", "", "", "", "", "", "", "", 
  "", "", "", "", "", "", "", "", "", "", "", "", "", "", "", "", "", "", 
  44.44, 1.3132792*^7, 51.755, 19., 3.135, 1.733, 1998.926, 35.3, 336.717, 
  2.42, "", "", 17.45, 0.3, 61.6, 0.477}, {"GIN", "Africa", "Guinea", 
  "2020-11-23", 12841., 15., 31., 75., 0., 0., 977.781, 1.142, 2.361, 5.711, 
  0., 0., 1.03, "", "", "", "", "", "", "", "", "", "", "", "", "", "", "", 
  "", "", "", "", "", "", "", "", "", "", "", 44.44, 1.3132792*^7, 51.755, 
  19., 3.135, 1.733, 1998.926, 35.3, 336.717, 2.42, "", "", 17.45, 0.3, 61.6, 
  0.477}, {"GIN", "Africa", "Guinea", "2020-11-24", 12863., 22., 29.857, 75., 
  0., 0., 979.457, 1.675, 2.273, 5.711, 0., 0., 1.03, "", "", "", "", "", "", 
  "", "", "", "", "", "", "", "", "", "", "", "", "", "", "", "", "", "", "", 
  "", 52.78, 1.3132792*^7, 51.755, 19., 3.135, 1.733, 1998.926, 35.3, 
  336.717, 2.42, "", "", 17.45, 0.3, 61.6, 0.477}, 
 {"GIN", "Africa", "Guinea", "2020-11-25", 12929., 66., 30.857, 76., 1., 
  0.143, 984.482, 5.026, 2.35, 5.787, 0.076, 0.011, 1.03, "", "", "", "", "", 
  "", "", "", "", "", "", "", "", "", "", "", "", "", "", "", "", "", "", "", 
  "", "", 52.78, 1.3132792*^7, 51.755, 19., 3.135, 1.733, 1998.926, 35.3, 
  336.717, 2.42, "", "", 17.45, 0.3, 61.6, 0.477}, 
 {"GIN", "Africa", "Guinea", "2020-11-26", 12949., 20., 33.714, 76., 0., 
  0.143, 986.005, 1.523, 2.567, 5.787, 0., 0.011, 1.03, "", "", "", "", "", 
  "", "", "", "", "", "", "", "", "", "", "", "", "", "", "", "", "", "", "", 
  "", "", 52.78, 1.3132792*^7, 51.755, 19., 3.135, 1.733, 1998.926, 35.3, 
  336.717, 2.42, "", "", 17.45, 0.3, 61.6, 0.477}, 
 {"GIN", "Africa", "Guinea", "2020-11-27", 13039., 90., 42.286, 76., 0., 
  0.143, 992.858, 6.853, 3.22, 5.787, 0., 0.011, 1.03, "", "", "", "", "", 
  "", "", "", "", "", "", "", "", "", "", "", "", "", "", "", "", "", "", "", 
  "", "", 52.78, 1.3132792*^7, 51.755, 19., 3.135, 1.733, 1998.926, 35.3, 
  336.717, 2.42, "", "", 17.45, 0.3, 61.6, 0.477}, 
 {"GIN", "Africa", "Guinea", "2020-11-28", 13039., 0., 34.429, 76., 0., 
  0.143, 992.858, 0., 2.622, 5.787, 0., 0.011, 1.02, "", "", "", "", "", "", 
  "", "", "", "", "", "", "", "", "", "", "", "", "", "", "", "", "", "", "", 
  "", 52.78, 1.3132792*^7, 51.755, 19., 3.135, 1.733, 1998.926, 35.3, 
  336.717, 2.42, "", "", 17.45, 0.3, 61.6, 0.477}, 
 {"GIN", "Africa", "Guinea", "2020-11-29", 13039., 0., 30.429, 76., 0., 
  0.143, 992.858, 0., 2.317, 5.787, 0., 0.011, 1.02, "", "", "", "", "", "", 
  "", "", "", "", "", "", "", "", "", "", "", "", "", "", "", "", "", "", "", 
  "", 52.78, 1.3132792*^7, 51.755, 19., 3.135, 1.733, 1998.926, 35.3, 
  336.717, 2.42, "", "", 17.45, 0.3, 61.6, 0.477}, 
 {"GIN", "Africa", "Guinea", "2020-11-30", 13119., 80., 39.714, 76., 0., 
  0.143, 998.95, 6.092, 3.024, 5.787, 0., 0.011, 1.02, "", "", "", "", "", 
  "", "", "", "", "", "", "", "", "", "", "", "", "", "", "", "", "", "", "", 
  "", "", 52.78, 1.3132792*^7, 51.755, 19., 3.135, 1.733, 1998.926, 35.3, 
  336.717, 2.42, "", "", 17.45, 0.3, 61.6, 0.477}, 
 {"GIN", "Africa", "Guinea", "2020-12-01", 13119., 0., 36.571, 76., 0., 
  0.143, 998.95, 0., 2.785, 5.787, 0., 0.011, 1.02, "", "", "", "", "", "", 
  "", "", "", "", "", "", "", "", "", "", "", "", "", "", "", "", "", "", "", 
  "", 49.07, 1.3132792*^7, 51.755, 19., 3.135, 1.733, 1998.926, 35.3, 
  336.717, 2.42, "", "", 17.45, 0.3, 61.6, 0.477}, 
 {"GIN", "Africa", "Guinea", "2020-12-02", 13143., 24., 30.571, 76., 0., 0., 
  1000.777, 1.827, 2.328, 5.787, 0., 0., 1.02, "", "", "", "", "", "", "", 
  "", "", "", "", "", "", "", "", "", "", "", "", "", "", "", "", "", "", "", 
  49.07, 1.3132792*^7, 51.755, 19., 3.135, 1.733, 1998.926, 35.3, 336.717, 
  2.42, "", "", 17.45, 0.3, 61.6, 0.477}, {"GIN", "Africa", "Guinea", 
  "2020-12-03", 13167., 24., 31.143, 76., 0., 0., 1002.605, 1.827, 2.371, 
  5.787, 0., 0., 1.02, "", "", "", "", "", "", "", "", "", "", "", "", "", 
  "", "", "", "", "", "", "", "", "", "", "", "", "", 49.07, 1.3132792*^7, 
  51.755, 19., 3.135, 1.733, 1998.926, 35.3, 336.717, 2.42, "", "", 17.45, 
  0.3, 61.6, 0.477}, {"GIN", "Africa", "Guinea", "2020-12-04", 13186., 19., 
  21., 76., 0., 0., 1004.052, 1.447, 1.599, 5.787, 0., 0., 1.02, "", "", "", 
  "", "", "", "", "", "", "", "", "", "", "", "", "", "", "", "", "", "", "", 
  "", "", "", "", 49.07, 1.3132792*^7, 51.755, 19., 3.135, 1.733, 1998.926, 
  35.3, 336.717, 2.42, "", "", 17.45, 0.3, 61.6, 0.477}, 
 {"GIN", "Africa", "Guinea", "2020-12-05", 13233., 47., 27.714, 76., 0., 0., 
  1007.63, 3.579, 2.11, 5.787, 0., 0., 1.02, "", "", "", "", "", "", "", "", 
  "", "", "", "", "", "", "", "", "", "", "", "", "", "", "", "", "", "", 
  49.07, 1.3132792*^7, 51.755, 19., 3.135, 1.733, 1998.926, 35.3, 336.717, 
  2.42, "", "", 17.45, 0.3, 61.6, 0.477}, {"GIN", "Africa", "Guinea", 
  "2020-12-06", 13233., 0., 27.714, 76., 0., 0., 1007.63, 0., 2.11, 5.787, 
  0., 0., 1.02, "", "", "", "", "", "", "", "", "", "", "", "", "", "", "", 
  "", "", "", "", "", "", "", "", "", "", "", 49.07, 1.3132792*^7, 51.755, 
  19., 3.135, 1.733, 1998.926, 35.3, 336.717, 2.42, "", "", 17.45, 0.3, 61.6, 
  0.477}, {"GIN", "Africa", "Guinea", "2020-12-07", 13264., 31., 20.714, 79., 
  3., 0.429, 1009.991, 2.361, 1.577, 6.015, 0.228, 0.033, 1.02, "", "", "", 
  "", "", "", "", "", "", "", "", "", "", "", "", "", "", "", "", "", "", "", 
  "", "", "", "", 49.07, 1.3132792*^7, 51.755, 19., 3.135, 1.733, 1998.926, 
  35.3, 336.717, 2.42, "", "", 17.45, 0.3, 61.6, 0.477}, 
 {"GIN", "Africa", "Guinea", "2020-12-08", 13264., 0., 20.714, 79., 0., 
  0.429, 1009.991, 0., 1.577, 6.015, 0., 0.033, 1.02, "", "", "", "", "", "", 
  "", "", "", "", "", "", "", "", "", "", "", "", "", "", "", "", "", "", "", 
  "", 43.52, 1.3132792*^7, 51.755, 19., 3.135, 1.733, 1998.926, 35.3, 
  336.717, 2.42, "", "", 17.45, 0.3, 61.6, 0.477}, 
 {"GIN", "Africa", "Guinea", "2020-12-09", 13325., 61., 26., 79., 0., 0.429, 
  1014.636, 4.645, 1.98, 6.015, 0., 0.033, 1.02, "", "", "", "", "", "", "", 
  "", "", "", "", "", "", "", "", "", "", "", "", "", "", "", "", "", "", "", 
  43.52, 1.3132792*^7, 51.755, 19., 3.135, 1.733, 1998.926, 35.3, 336.717, 
  2.42, "", "", 17.45, 0.3, 61.6, 0.477}, {"GIN", "Africa", "Guinea", 
  "2020-12-10", 13368., 43., 28.714, 79., 0., 0.429, 1017.91, 3.274, 2.186, 
  6.015, 0., 0.033, 1.02, "", "", "", "", "", "", "", "", "", "", "", "", "", 
  "", "", "", "", "", "", "", "", "", "", "", "", "", 43.52, 1.3132792*^7, 
  51.755, 19., 3.135, 1.733, 1998.926, 35.3, 336.717, 2.42, "", "", 17.45, 
  0.3, 61.6, 0.477}, {"GIN", "Africa", "Guinea", "2020-12-11", 13398., 30., 
  30.286, 79., 0., 0.429, 1020.194, 2.284, 2.306, 6.015, 0., 0.033, 1.02, "", 
  "", "", "", "", "", "", "", "", "", "", "", "", "", "", "", "", "", "", "", 
  "", "", "", "", "", "", 43.52, 1.3132792*^7, 51.755, 19., 3.135, 1.733, 
  1998.926, 35.3, 336.717, 2.42, "", "", 17.45, 0.3, 61.6, 0.477}, 
 {"GIN", "Africa", "Guinea", "2020-12-12", 13420., 22., 26.714, 79., 0., 
  0.429, 1021.87, 1.675, 2.034, 6.015, 0., 0.033, 1.02, "", "", "", "", "", 
  "", "", "", "", "", "", "", "", "", "", "", "", "", "", "", "", "", "", "", 
  "", "", 43.52, 1.3132792*^7, 51.755, 19., 3.135, 1.733, 1998.926, 35.3, 
  336.717, 2.42, "", "", 17.45, 0.3, 61.6, 0.477}, 
 {"GIN", "Africa", "Guinea", "2020-12-13", 13420., 0., 26.714, 79., 0., 
  0.429, 1021.87, 0., 2.034, 6.015, 0., 0.033, 1.02, "", "", "", "", "", "", 
  "", "", "", "", "", "", "", "", "", "", "", "", "", "", "", "", "", "", "", 
  "", 43.52, 1.3132792*^7, 51.755, 19., 3.135, 1.733, 1998.926, 35.3, 
  336.717, 2.42, "", "", 17.45, 0.3, 61.6, 0.477}, 
 {"GIN", "Africa", "Guinea", "2020-12-14", 13457., 37., 27.571, 80., 1., 
  0.143, 1024.687, 2.817, 2.099, 6.092, 0.076, 0.011, 1.02, "", "", "", "", 
  "", "", "", "", "", "", "", "", "", "", "", "", "", "", "", "", "", "", "", 
  "", "", "", 43.52, 1.3132792*^7, 51.755, 19., 3.135, 1.733, 1998.926, 35.3, 
  336.717, 2.42, "", "", 17.45, 0.3, 61.6, 0.477}, 
 {"GIN", "Africa", "Guinea", "2020-12-15", 13457., 0., 27.571, 80., 0., 
  0.143, 1024.687, 0., 2.099, 6.092, 0., 0.011, 1.02, "", "", "", "", "", "", 
  "", "", "", "", "", "", "", "", "", "", "", "", "", "", "", "", "", "", "", 
  "", 40.74, 1.3132792*^7, 51.755, 19., 3.135, 1.733, 1998.926, 35.3, 
  336.717, 2.42, "", "", 17.45, 0.3, 61.6, 0.477}, 
 {"GIN", "Africa", "Guinea", "2020-12-16", 13474., 17., 21.286, 80., 0., 
  0.143, 1025.981, 1.294, 1.621, 6.092, 0., 0.011, 1.02, "", "", "", "", "", 
  "", "", "", "", "", "", "", "", "", "", "", "", "", "", "", "", "", "", "", 
  "", "", 40.74, 1.3132792*^7, 51.755, 19., 3.135, 1.733, 1998.926, 35.3, 
  336.717, 2.42, "", "", 17.45, 0.3, 61.6, 0.477}, 
 {"GIN", "Africa", "Guinea", "2020-12-17", 13485., 11., 16.714, 80., 0., 
  0.143, 1026.819, 0.838, 1.273, 6.092, 0., 0.011, 1.02, "", "", "", "", "", 
  "", "", "", "", "", "", "", "", "", "", "", "", "", "", "", "", "", "", "", 
  "", "", 40.74, 1.3132792*^7, 51.755, 19., 3.135, 1.733, 1998.926, 35.3, 
  336.717, 2.42, "", "", 17.45, 0.3, 61.6, 0.477}, 
 {"GIN", "Africa", "Guinea", "2020-12-18", 13511., 26., 16.143, 80., 0., 
  0.143, 1028.799, 1.98, 1.229, 6.092, 0., 0.011, 1.03, "", "", "", "", "", 
  "", "", "", "", "", "", "", "", "", "", "", "", "", "", "", "", "", "", "", 
  "", "", 40.74, 1.3132792*^7, 51.755, 19., 3.135, 1.733, 1998.926, 35.3, 
  336.717, 2.42, "", "", 17.45, 0.3, 61.6, 0.477}, 
 {"GIN", "Africa", "Guinea", "2020-12-19", 13532., 21., 16., 80., 0., 0.143, 
  1030.398, 1.599, 1.218, 6.092, 0., 0.011, 1.03, "", "", "", "", "", "", "", 
  "", "", "", "", "", "", "", "", "", "", "", "", "", "", "", "", "", "", "", 
  40.74, 1.3132792*^7, 51.755, 19., 3.135, 1.733, 1998.926, 35.3, 336.717, 
  2.42, "", "", 17.45, 0.3, 61.6, 0.477}, {"GIN", "Africa", "Guinea", 
  "2020-12-20", 13545., 13., 17.857, 80., 0., 0.143, 1031.388, 0.99, 1.36, 
  6.092, 0., 0.011, 1.03, "", "", "", "", "", "", "", "", "", "", "", "", "", 
  "", "", "", "", "", "", "", "", "", "", "", "", "", 40.74, 1.3132792*^7, 
  51.755, 19., 3.135, 1.733, 1998.926, 35.3, 336.717, 2.42, "", "", 17.45, 
  0.3, 61.6, 0.477}, {"GIN", "Africa", "Guinea", "2020-12-21", 13578., 33., 
  17.286, 80., 0., 0., 1033.9, 2.513, 1.316, 6.092, 0., 0., 1.03, "", "", "", 
  "", "", "", "", "", "", "", "", "", "", "", "", "", "", "", "", "", "", "", 
  "", "", "", "", 40.74, 1.3132792*^7, 51.755, 19., 3.135, 1.733, 1998.926, 
  35.3, 336.717, 2.42, "", "", 17.45, 0.3, 61.6, 0.477}, 
 {"GIN", "Africa", "Guinea", "2020-12-22", 13578., 0., 17.286, 80., 0., 0., 
  1033.9, 0., 1.316, 6.092, 0., 0., 1.03, "", "", "", "", "", "", "", "", "", 
  "", "", "", "", "", "", "", "", "", "", "", "", "", "", "", "", "", 40.74, 
  1.3132792*^7, 51.755, 19., 3.135, 1.733, 1998.926, 35.3, 336.717, 2.42, "", 
  "", 17.45, 0.3, 61.6, 0.477}, {"GIN", "Africa", "Guinea", "2020-12-23", 
  13598., 20., 17.714, 80., 0., 0., 1035.423, 1.523, 1.349, 6.092, 0., 0., 
  1.04, "", "", "", "", "", "", "", "", "", "", "", "", "", "", "", "", "", 
  "", "", "", "", "", "", "", "", "", 40.74, 1.3132792*^7, 51.755, 19., 
  3.135, 1.733, 1998.926, 35.3, 336.717, 2.42, "", "", 17.45, 0.3, 61.6, 
  0.477}, {"GIN", "Africa", "Guinea", "2020-12-24", 13630., 32., 20.714, 80., 
  0., 0., 1037.86, 2.437, 1.577, 6.092, 0., 0., 1.04, "", "", "", "", "", "", 
  "", "", "", "", "", "", "", "", "", "", "", "", "", "", "", "", "", "", "", 
  "", 40.74, 1.3132792*^7, 51.755, 19., 3.135, 1.733, 1998.926, 35.3, 
  336.717, 2.42, "", "", 17.45, 0.3, 61.6, 0.477}, 
 {"GIN", "Africa", "Guinea", "2020-12-25", 13646., 16., 19.286, 80., 0., 0., 
  1039.078, 1.218, 1.469, 6.092, 0., 0., 1.04, "", "", "", "", "", "", "", 
  "", "", "", "", "", "", "", "", "", "", "", "", "", "", "", "", "", "", "", 
  40.74, 1.3132792*^7, 51.755, 19., 3.135, 1.733, 1998.926, 35.3, 336.717, 
  2.42, "", "", 17.45, 0.3, 61.6, 0.477}, {"GIN", "Africa", "Guinea", 
  "2020-12-26", 13646., 0., 16.286, 80., 0., 0., 1039.078, 0., 1.24, 6.092, 
  0., 0., 1.05, "", "", "", "", "", "", "", "", "", "", "", "", "", "", "", 
  "", "", "", "", "", "", "", "", "", "", "", 40.74, 1.3132792*^7, 51.755, 
  19., 3.135, 1.733, 1998.926, 35.3, 336.717, 2.42, "", "", 17.45, 0.3, 61.6, 
  0.477}, {"GIN", "Africa", "Guinea", "2020-12-27", 13674., 28., 18.429, 80., 
  0., 0., 1041.21, 2.132, 1.403, 6.092, 0., 0., 1.05, "", "", "", "", "", "", 
  "", "", "", "", "", "", "", "", "", "", "", "", "", "", "", "", "", "", "", 
  "", 40.74, 1.3132792*^7, 51.755, 19., 3.135, 1.733, 1998.926, 35.3, 
  336.717, 2.42, "", "", 17.45, 0.3, 61.6, 0.477}, 
 {"GIN", "Africa", "Guinea", "2020-12-28", 13688., 14., 15.714, 80., 0., 0., 
  1042.276, 1.066, 1.197, 6.092, 0., 0., 1.05, "", "", "", "", "", "", "", 
  "", "", "", "", "", "", "", "", "", "", "", "", "", "", "", "", "", "", "", 
  40.74, 1.3132792*^7, 51.755, 19., 3.135, 1.733, 1998.926, 35.3, 336.717, 
  2.42, "", "", 17.45, 0.3, 61.6, 0.477}, {"GIN", "Africa", "Guinea", 
  "2020-12-29", 13688., 0., 15.714, 80., 0., 0., 1042.276, 0., 1.197, 6.092, 
  0., 0., 1.06, "", "", "", "", "", "", "", "", "", "", "", "", "", "", "", 
  "", "", "", "", "", "", "", "", "", "", "", 40.74, 1.3132792*^7, 51.755, 
  19., 3.135, 1.733, 1998.926, 35.3, 336.717, 2.42, "", "", 17.45, 0.3, 61.6, 
  0.477}, {"GIN", "Africa", "Guinea", "2020-12-30", 13707., 19., 15.571, 80., 
  0., 0., 1043.723, 1.447, 1.186, 6.092, 0., 0., 1.06, "", "", "", "", "", 
  "", "", "", "", "", "", "", "", "", "", "", "", "", "", "", "", "", "", "", 
  "", "", 40.74, 1.3132792*^7, 51.755, 19., 3.135, 1.733, 1998.926, 35.3, 
  336.717, 2.42, "", "", 17.45, 0.3, 61.6, 0.477}, 
 {"GIN", "Africa", "Guinea", "2020-12-31", 13722., 15., 13.143, 81., 1., 
  0.143, 1044.865, 1.142, 1.001, 6.168, 0.076, 0.011, 1.06, "", "", "", "", 
  "", "", "", "", "", "", "", "", "", "", "", "", "", "", "", "", "", "", "", 
  "", "", "", 40.74, 1.3132792*^7, 51.755, 19., 3.135, 1.733, 1998.926, 35.3, 
  336.717, 2.42, "", "", 17.45, 0.3, 61.6, 0.477}, 
 {"GIN", "Africa", "Guinea", "2021-01-01", 13738., 16., 13.143, 81., 0., 
  0.143, 1046.084, 1.218, 1.001, 6.168, 0., 0.011, 1.07, "", "", "", "", "", 
  "", "", "", "", "", "", "", "", "", "", "", "", "", "", "", "", "", "", "", 
  "", "", 40.74, 1.3132792*^7, 51.755, 19., 3.135, 1.733, 1998.926, 35.3, 
  336.717, 2.42, "", "", 17.45, 0.3, 61.6, 0.477}, 
 {"GIN", "Africa", "Guinea", "2021-01-02", 13784., 46., 19.714, 81., 0., 
  0.143, 1049.586, 3.503, 1.501, 6.168, 0., 0.011, 1.07, "", "", "", "", "", 
  "", "", "", "", "", "", "", "", "", "", "", "", "", "", "", "", "", "", "", 
  "", "", 40.74, 1.3132792*^7, 51.755, 19., 3.135, 1.733, 1998.926, 35.3, 
  336.717, 2.42, "", "", 17.45, 0.3, 61.6, 0.477}, 
 {"GIN", "Africa", "Guinea", "2021-01-03", 13784., 0., 15.714, 81., 0., 
  0.143, 1049.586, 0., 1.197, 6.168, 0., 0.011, 1.08, "", "", "", "", "", "", 
  "", "", "", "", "", "", "", "", "", "", "", "", "", "", "", "", "", "", "", 
  "", 40.74, 1.3132792*^7, 51.755, 19., 3.135, 1.733, 1998.926, 35.3, 
  336.717, 2.42, "", "", 17.45, 0.3, 61.6, 0.477}, 
 {"GIN", "Africa", "Guinea", "2021-01-04", 13799., 15., 15.857, 81., 0., 
  0.143, 1050.729, 1.142, 1.207, 6.168, 0., 0.011, 1.08, "", "", "", "", "", 
  "", "", "", "", "", "", "", "", "", "", "", "", "", "", "", "", "", "", "", 
  "", "", 40.74, 1.3132792*^7, 51.755, 19., 3.135, 1.733, 1998.926, 35.3, 
  336.717, 2.42, "", "", 17.45, 0.3, 61.6, 0.477}, 
 {"GIN", "Africa", "Guinea", "2021-01-05", 13845., 46., 22.429, 81., 0., 
  0.143, 1054.231, 3.503, 1.708, 6.168, 0., 0.011, 1.09, "", "", "", "", "", 
  "", "", "", "", "", "", "", "", "", "", "", "", "", "", "", "", "", "", "", 
  "", "", 49.07, 1.3132792*^7, 51.755, 19., 3.135, 1.733, 1998.926, 35.3, 
  336.717, 2.42, "", "", 17.45, 0.3, 61.6, 0.477}, 
 {"GIN", "Africa", "Guinea", "2021-01-06", 13845., 0., 19.714, 81., 0., 
  0.143, 1054.231, 0., 1.501, 6.168, 0., 0.011, 1.09, "", "", "", "", "", "", 
  "", "", "", "", "", "", "", "", "", "", "", "", "", "", "", "", "", "", "", 
  "", 49.07, 1.3132792*^7, 51.755, 19., 3.135, 1.733, 1998.926, 35.3, 
  336.717, 2.42, "", "", 17.45, 0.3, 61.6, 0.477}, 
 {"GIN", "Africa", "Guinea", "2021-01-07", 13904., 59., 26., 81., 0., 0., 
  1058.724, 4.493, 1.98, 6.168, 0., 0., 1.09, "", "", "", "", "", "", "", "", 
  "", "", "", "", "", "", "", "", "", "", "", "", "", "", "", "", "", "", 
  49.07, 1.3132792*^7, 51.755, 19., 3.135, 1.733, 1998.926, 35.3, 336.717, 
  2.42, "", "", 17.45, 0.3, 61.6, 0.477}, {"GIN", "Africa", "Guinea", 
  "2021-01-08", 13904., 0., 23.714, 81., 0., 0., 1058.724, 0., 1.806, 6.168, 
  0., 0., 1.09, "", "", "", "", "", "", "", "", "", "", "", "", "", "", "", 
  "", "", "", "", "", "", "", "", "", "", "", 49.07, 1.3132792*^7, 51.755, 
  19., 3.135, 1.733, 1998.926, 35.3, 336.717, 2.42, "", "", 17.45, 0.3, 61.6, 
  0.477}, {"GIN", "Africa", "Guinea", "2021-01-09", 13942., 38., 22.571, 81., 
  0., 0., 1061.617, 2.894, 1.719, 6.168, 0., 0., 1.09, "", "", "", "", "", 
  "", "", "", "", "", "", "", "", "", "", "", "", "", "", "", "", "", "", "", 
  "", "", 49.07, 1.3132792*^7, 51.755, 19., 3.135, 1.733, 1998.926, 35.3, 
  336.717, 2.42, "", "", 17.45, 0.3, 61.6, 0.477}, 
 {"GIN", "Africa", "Guinea", "2021-01-10", 13942., 0., 22.571, 81., 0., 0., 
  1061.617, 0., 1.719, 6.168, 0., 0., 1.1, "", "", "", "", "", "", "", "", 
  "", "", "", "", "", "", "", "", "", "", "", "", "", "", "", "", "", "", 
  49.07, 1.3132792*^7, 51.755, 19., 3.135, 1.733, 1998.926, 35.3, 336.717, 
  2.42, "", "", 17.45, 0.3, 61.6, 0.477}, {"GIN", "Africa", "Guinea", 
  "2021-01-11", 13980., 38., 25.857, 81., 0., 0., 1064.511, 2.894, 1.969, 
  6.168, 0., 0., 1.1, "", "", "", "", "", "", "", "", "", "", "", "", "", "", 
  "", "", "", "", "", "", "", "", "", "", "", "", 49.07, 1.3132792*^7, 
  51.755, 19., 3.135, 1.733, 1998.926, 35.3, 336.717, 2.42, "", "", 17.45, 
  0.3, 61.6, 0.477}, {"GIN", "Africa", "Guinea", "2021-01-12", 14025., 45., 
  25.714, 81., 0., 0., 1067.937, 3.427, 1.958, 6.168, 0., 0., 1.1, "", "", 
  "", "", "", "", "", "", "", "", "", "", "", "", "", "", "", "", "", "", "", 
  "", "", "", "", "", 49.07, 1.3132792*^7, 51.755, 19., 3.135, 1.733, 
  1998.926, 35.3, 336.717, 2.42, "", "", 17.45, 0.3, 61.6, 0.477}, 
 {"GIN", "Africa", "Guinea", "2021-01-13", 14051., 26., 29.429, 81., 0., 0., 
  1069.917, 1.98, 2.241, 6.168, 0., 0., 1.1, "", "", "", "", "", "", "", "", 
  "", "", "", "", "", "", "", "", "", "", "", "", "", "", "", "", "", "", 
  49.07, 1.3132792*^7, 51.755, 19., 3.135, 1.733, 1998.926, 35.3, 336.717, 
  2.42, "", "", 17.45, 0.3, 61.6, 0.477}, {"GIN", "Africa", "Guinea", 
  "2021-01-14", 14051., 0., 21., 81., 0., 0., 1069.917, 0., 1.599, 6.168, 0., 
  0., 1.1, "", "", "", "", "", "", "", "", "", "", "", "", "", "", "", "", 
  "", "", "", "", "", "", "", "", "", "", 49.07, 1.3132792*^7, 51.755, 19., 
  3.135, 1.733, 1998.926, 35.3, 336.717, 2.42, "", "", 17.45, 0.3, 61.6, 
  0.477}, {"GIN", "Africa", "Guinea", "2021-01-15", 14065., 14., 23., 81., 
  0., 0., 1070.983, 1.066, 1.751, 6.168, 0., 0., 1.1, "", "", "", "", "", "", 
  "", "", "", "", "", "", "", "", "", "", "", "", "", "", "", "", "", "", "", 
  "", 49.07, 1.3132792*^7, 51.755, 19., 3.135, 1.733, 1998.926, 35.3, 
  336.717, 2.42, "", "", 17.45, 0.3, 61.6, 0.477}, 
 {"GIN", "Africa", "Guinea", "2021-01-16", 14098., 33., 22.286, 81., 0., 0., 
  1073.496, 2.513, 1.697, 6.168, 0., 0., 1.11, "", "", "", "", "", "", "", 
  "", "", "", "", "", "", "", "", "", "", "", "", "", "", "", "", "", "", "", 
  49.07, 1.3132792*^7, 51.755, 19., 3.135, 1.733, 1998.926, 35.3, 336.717, 
  2.42, "", "", 17.45, 0.3, 61.6, 0.477}, {"GIN", "Africa", "Guinea", 
  "2021-01-17", 14114., 16., 24.571, 81., 0., 0., 1074.714, 1.218, 1.871, 
  6.168, 0., 0., 1.11, "", "", "", "", "", "", "", "", "", "", "", "", "", 
  "", "", "", "", "", "", "", "", "", "", "", "", "", 49.07, 1.3132792*^7, 
  51.755, 19., 3.135, 1.733, 1998.926, 35.3, 336.717, 2.42, "", "", 17.45, 
  0.3, 61.6, 0.477}, {"GIN", "Africa", "Guinea", "2021-01-18", 14165., 51., 
  26.429, 81., 0., 0., 1078.598, 3.883, 2.012, 6.168, 0., 0., 1.11, "", "", 
  "", "", "", "", "", "", "", "", "", "", "", "", "", "", "", "", "", "", "", 
  "", "", "", "", "", 49.07, 1.3132792*^7, 51.755, 19., 3.135, 1.733, 
  1998.926, 35.3, 336.717, 2.42, "", "", 17.45, 0.3, 61.6, 0.477}, 
 {"GIN", "Africa", "Guinea", "2021-01-19", 14207., 42., 26., 81., 0., 0., 
  1081.796, 3.198, 1.98, 6.168, 0., 0., 1.11, "", "", "", "", "", "", "", "", 
  "", "", "", "", "", "", "", "", "", "", "", "", "", "", "", "", "", "", 
  49.07, 1.3132792*^7, 51.755, 19., 3.135, 1.733, 1998.926, 35.3, 336.717, 
  2.42, "", "", 17.45, 0.3, 61.6, 0.477}, {"GIN", "Africa", "Guinea", 
  "2021-01-20", 14207., 0., 22.286, 81., 0., 0., 1081.796, 0., 1.697, 6.168, 
  0., 0., 1.11, "", "", "", "", "", "", "", "", "", "", "", "", "", "", "", 
  "", "", "", "", "", "", "", "", "", "", "", 49.07, 1.3132792*^7, 51.755, 
  19., 3.135, 1.733, 1998.926, 35.3, 336.717, 2.42, "", "", 17.45, 0.3, 61.6, 
  0.477}, {"GIN", "Africa", "Guinea", "2021-01-21", 14236., 29., 26.429, 81., 
  0., 0., 1084.004, 2.208, 2.012, 6.168, 0., 0., 1.11, "", "", "", "", "", 
  "", "", "", "", "", "", "", "", "", "", "", "", "", "", "", "", "", "", "", 
  "", "", 49.07, 1.3132792*^7, 51.755, 19., 3.135, 1.733, 1998.926, 35.3, 
  336.717, 2.42, "", "", 17.45, 0.3, 61.6, 0.477}, 
 {"GIN", "Africa", "Guinea", "2021-01-22", 14262., 26., 28.143, 81., 0., 0., 
  1085.984, 1.98, 2.143, 6.168, 0., 0., 1.12, "", "", "", "", "", "", "", "", 
  "", "", "", "", "", "", "", "", "", "", "", "", "", "", "", "", "", "", 
  49.07, 1.3132792*^7, 51.755, 19., 3.135, 1.733, 1998.926, 35.3, 336.717, 
  2.42, "", "", 17.45, 0.3, 61.6, 0.477}, {"GIN", "Africa", "Guinea", 
  "2021-01-23", 14300., 38., 28.857, 81., 0., 0., 1088.877, 2.894, 2.197, 
  6.168, 0., 0., 1.12, "", "", "", "", "", "", "", "", "", "", "", "", "", 
  "", "", "", "", "", "", "", "", "", "", "", "", "", 49.07, 1.3132792*^7, 
  51.755, 19., 3.135, 1.733, 1998.926, 35.3, 336.717, 2.42, "", "", 17.45, 
  0.3, 61.6, 0.477}, {"GIN", "Africa", "Guinea", "2021-01-24", 14319., 19., 
  29.286, 81., 0., 0., 1090.324, 1.447, 2.23, 6.168, 0., 0., 1.12, "", "", 
  "", "", "", "", "", "", "", "", "", "", "", "", "", "", "", "", "", "", "", 
  "", "", "", "", "", 49.07, 1.3132792*^7, 51.755, 19., 3.135, 1.733, 
  1998.926, 35.3, 336.717, 2.42, "", "", 17.45, 0.3, 61.6, 0.477}, 
 {"GIN", "Africa", "Guinea", "2021-01-25", 14375., 56., 30., 81., 0., 0., 
  1094.588, 4.264, 2.284, 6.168, 0., 0., 1.12, "", "", "", "", "", "", "", 
  "", "", "", "", "", "", "", "", "", "", "", "", "", "", "", "", "", "", "", 
  49.07, 1.3132792*^7, 51.755, 19., 3.135, 1.733, 1998.926, 35.3, 336.717, 
  2.42, "", "", 17.45, 0.3, 61.6, 0.477}, {"GIN", "Africa", "Guinea", 
  "2021-01-26", 14379., 4., 24.571, 82., 1., 0.143, 1094.893, 0.305, 1.871, 
  6.244, 0.076, 0.011, 1.12, "", "", "", "", "", "", "", "", "", "", "", "", 
  "", "", "", "", "", "", "", "", "", "", "", "", "", "", 47.69, 
  1.3132792*^7, 51.755, 19., 3.135, 1.733, 1998.926, 35.3, 336.717, 2.42, "", 
  "", 17.45, 0.3, 61.6, 0.477}, {"GIN", "Africa", "Guinea", "2021-01-27", 
  14435., 56., 32.571, 82., 0., 0.143, 1099.157, 4.264, 2.48, 6.244, 0., 
  0.011, 1.12, "", "", "", "", "", "", "", "", "", "", "", "", "", "", "", 
  "", "", "", "", "", "", "", "", "", "", "", 47.69, 1.3132792*^7, 51.755, 
  19., 3.135, 1.733, 1998.926, 35.3, 336.717, 2.42, "", "", 17.45, 0.3, 61.6, 
  0.477}, {"GIN", "Africa", "Guinea", "2021-01-28", 14435., 0., 28.429, 82., 
  0., 0.143, 1099.157, 0., 2.165, 6.244, 0., 0.011, 1.12, "", "", "", "", "", 
  "", "", "", "", "", "", "", "", "", "", "", "", "", "", "", "", "", "", "", 
  "", "", 47.69, 1.3132792*^7, 51.755, 19., 3.135, 1.733, 1998.926, 35.3, 
  336.717, 2.42, "", "", 17.45, 0.3, 61.6, 0.477}, 
 {"GIN", "Africa", "Guinea", "2021-01-29", 14451., 16., 27., 82., 0., 0.143, 
  1100.375, 1.218, 2.056, 6.244, 0., 0.011, 1.13, "", "", "", "", "", "", "", 
  "", "", "", "", "", "", "", "", "", "", "", "", "", "", "", "", "", "", "", 
  47.69, 1.3132792*^7, 51.755, 19., 3.135, 1.733, 1998.926, 35.3, 336.717, 
  2.42, "", "", 17.45, 0.3, 61.6, 0.477}, {"GIN", "Africa", "Guinea", 
  "2021-01-30", 14475., 24., 25., 82., 0., 0.143, 1102.203, 1.827, 1.904, 
  6.244, 0., 0.011, 1.13, "", "", "", "", "", "", "", "", "", "", "", "", "", 
  "", "", "", "", "", "", "", "", "", "", "", "", "", 47.69, 1.3132792*^7, 
  51.755, 19., 3.135, 1.733, 1998.926, 35.3, 336.717, 2.42, "", "", 17.45, 
  0.3, 61.6, 0.477}, {"GIN", "Africa", "Guinea", "2021-01-31", 14546., 71., 
  32.429, 82., 0., 0.143, 1107.609, 5.406, 2.469, 6.244, 0., 0.011, 1.13, "", 
  "", "", "", "", "", "", "", "", "", "", "", "", "", "", "", "", "", "", "", 
  "", "", "", "", "", "", 47.69, 1.3132792*^7, 51.755, 19., 3.135, 1.733, 
  1998.926, 35.3, 336.717, 2.42, "", "", 17.45, 0.3, 61.6, 0.477}, 
 {"GIN", "Africa", "Guinea", "2021-02-01", 14555., 9., 25.714, 83., 1., 
  0.286, 1108.294, 0.685, 1.958, 6.32, 0.076, 0.022, 1.13, "", "", "", "", 
  "", "", "", "", "", "", "", "", "", "", "", "", "", "", "", "", "", "", "", 
  "", "", "", 47.69, 1.3132792*^7, 51.755, 19., 3.135, 1.733, 1998.926, 35.3, 
  336.717, 2.42, "", "", 17.45, 0.3, 61.6, 0.477}, 
 {"GIN", "Africa", "Guinea", "2021-02-02", 14555., 0., 25.143, 83., 0., 
  0.143, 1108.294, 0., 1.915, 6.32, 0., 0.011, 1.13, "", "", "", "", "", "", 
  "", "", "", "", "", "", "", "", "", "", "", "", "", "", "", "", "", "", "", 
  "", 47.69, 1.3132792*^7, 51.755, 19., 3.135, 1.733, 1998.926, 35.3, 
  336.717, 2.42, "", "", 17.45, 0.3, 61.6, 0.477}, 
 {"GIN", "Africa", "Guinea", "2021-02-03", 14555., 0., 17.143, 83., 0., 
  0.143, 1108.294, 0., 1.305, 6.32, 0., 0.011, 1.14, "", "", "", "", "", "", 
  "", "", "", "", "", "", "", "", "", "", "", "", "", "", "", "", "", "", "", 
  "", 47.69, 1.3132792*^7, 51.755, 19., 3.135, 1.733, 1998.926, 35.3, 
  336.717, 2.42, "", "", 17.45, 0.3, 61.6, 0.477}, 
 {"GIN", "Africa", "Guinea", "2021-02-04", 14629., 74., 27.714, 84., 1., 
  0.286, 1113.929, 5.635, 2.11, 6.396, 0.076, 0.022, 1.14, "", "", "", "", 
  "", "", "", "", "", "", "", "", "", "", "", "", "", "", "", "", "", "", "", 
  "", "", "", 47.69, 1.3132792*^7, 51.755, 19., 3.135, 1.733, 1998.926, 35.3, 
  336.717, 2.42, "", "", 17.45, 0.3, 61.6, 0.477}, 
 {"GIN", "Africa", "Guinea", "2021-02-05", 14629., 0., 25.429, 84., 0., 
  0.286, 1113.929, 0., 1.936, 6.396, 0., 0.022, 1.14, "", "", "", "", "", "", 
  "", "", "", "", "", "", "", "", "", "", "", "", "", "", "", "", "", "", "", 
  "", 47.69, 1.3132792*^7, 51.755, 19., 3.135, 1.733, 1998.926, 35.3, 
  336.717, 2.42, "", "", 17.45, 0.3, 61.6, 0.477}, 
 {"GIN", "Africa", "Guinea", "2021-02-06", 14665., 36., 27.143, 84., 0., 
  0.286, 1116.67, 2.741, 2.067, 6.396, 0., 0.022, 1.15, "", "", "", "", "", 
  "", "", "", "", "", "", "", "", "", "", "", "", "", "", "", "", "", "", "", 
  "", "", 47.69, 1.3132792*^7, 51.755, 19., 3.135, 1.733, 1998.926, 35.3, 
  336.717, 2.42, "", "", 17.45, 0.3, 61.6, 0.477}, 
 {"GIN", "Africa", "Guinea", "2021-02-07", 14687., 22., 20.143, 84., 0., 
  0.286, 1118.346, 1.675, 1.534, 6.396, 0., 0.022, 1.15, "", "", "", "", "", 
  "", "", "", "", "", "", "", "", "", "", "", "", "", "", "", "", "", "", "", 
  "", "", 47.69, 1.3132792*^7, 51.755, 19., 3.135, 1.733, 1998.926, 35.3, 
  336.717, 2.42, "", "", 17.45, 0.3, 61.6, 0.477}, 
 {"GIN", "Africa", "Guinea", "2021-02-08", 14764., 77., 29.857, 84., 0., 
  0.143, 1124.209, 5.863, 2.273, 6.396, 0., 0.011, 1.15, "", "", "", "", "", 
  "", "", "", "", "", "", "", "", "", "", "", "", "", "", "", "", "", "", "", 
  "", "", 47.69, 1.3132792*^7, 51.755, 19., 3.135, 1.733, 1998.926, 35.3, 
  336.717, 2.42, "", "", 17.45, 0.3, 61.6, 0.477}, 
 {"GIN", "Africa", "Guinea", "2021-02-09", 14791., 27., 33.714, 84., 0., 
  0.143, 1126.265, 2.056, 2.567, 6.396, 0., 0.011, 1.16, "", "", "", "", "", 
  "", "", "", "", "", "", "", "", "", "", "", "", "", "", "", "", "", "", "", 
  "", "", 47.69, 1.3132792*^7, 51.755, 19., 3.135, 1.733, 1998.926, 35.3, 
  336.717, 2.42, "", "", 17.45, 0.3, 61.6, 0.477}, 
 {"GIN", "Africa", "Guinea", "2021-02-10", 14791., 0., 33.714, 84., 0., 
  0.143, 1126.265, 0., 2.567, 6.396, 0., 0.011, 1.16, "", "", "", "", "", "", 
  "", "", "", "", "", "", "", "", "", "", "", "", "", "", "", "", "", "", "", 
  "", 47.69, 1.3132792*^7, 51.755, 19., 3.135, 1.733, 1998.926, 35.3, 
  336.717, 2.42, "", "", 17.45, 0.3, 61.6, 0.477}, 
 {"GIN", "Africa", "Guinea", "2021-02-11", 14860., 69., 33., 84., 0., 0., 
  1131.519, 5.254, 2.513, 6.396, 0., 0., 1.16, "", "", "", "", "", "", "", 
  "", "", "", "", "", "", "", "", "", "", "", "", "", "", "", "", "", "", "", 
  47.69, 1.3132792*^7, 51.755, 19., 3.135, 1.733, 1998.926, 35.3, 336.717, 
  2.42, "", "", 17.45, 0.3, 61.6, 0.477}, {"GIN", "Africa", "Guinea", 
  "2021-02-12", 14860., 0., 33., 84., 0., 0., 1131.519, 0., 2.513, 6.396, 0., 
  0., 1.16, "", "", "", "", "", "", "", "", "", "", "", "", "", "", "", "", 
  "", "", "", "", "", "", "", "", "", "", 47.69, 1.3132792*^7, 51.755, 19., 
  3.135, 1.733, 1998.926, 35.3, 336.717, 2.42, "", "", 17.45, 0.3, 61.6, 
  0.477}, {"GIN", "Africa", "Guinea", "2021-02-13", 14895., 35., 32.857, 84., 
  0., 0., 1134.184, 2.665, 2.502, 6.396, 0., 0., 1.16, "", "", "", "", "", 
  "", "", "", "", "", "", "", "", "", "", "", "", "", "", "", "", "", "", "", 
  "", "", 47.69, 1.3132792*^7, 51.755, 19., 3.135, 1.733, 1998.926, 35.3, 
  336.717, 2.42, "", "", 17.45, 0.3, 61.6, 0.477}, 
 {"GIN", "Africa", "Guinea", "2021-02-14", 14967., 72., 40., 85., 1., 0.143, 
  1139.666, 5.482, 3.046, 6.472, 0.076, 0.011, 1.17, "", "", "", "", "", "", 
  "", "", "", "", "", "", "", "", "", "", "", "", "", "", "", "", "", "", "", 
  "", 47.69, 1.3132792*^7, 51.755, 19., 3.135, 1.733, 1998.926, 35.3, 
  336.717, 2.42, "", "", 17.45, 0.3, 61.6, 0.477}, 
 {"GIN", "Africa", "Guinea", "2021-02-15", 14967., 0., 29., 85., 0., 0.143, 
  1139.666, 0., 2.208, 6.472, 0., 0.011, 1.17, "", "", "", "", "", "", "", 
  "", "", "", "", "", "", "", "", "", "", "", "", "", "", "", "", "", "", "", 
  47.69, 1.3132792*^7, 51.755, 19., 3.135, 1.733, 1998.926, 35.3, 336.717, 
  2.42, "", "", 17.45, 0.3, 61.6, 0.477}, {"GIN", "Africa", "Guinea", 
  "2021-02-16", 15020., 53., 32.714, 85., 0., 0.143, 1143.702, 4.036, 2.491, 
  6.472, 0., 0.011, 1.17, "", "", "", "", "", "", "", "", "", "", "", "", "", 
  "", "", "", "", "", "", "", "", "", "", "", "", "", 47.69, 1.3132792*^7, 
  51.755, 19., 3.135, 1.733, 1998.926, 35.3, 336.717, 2.42, "", "", 17.45, 
  0.3, 61.6, 0.477}, {"GIN", "Africa", "Guinea", "2021-02-17", 15088., 68., 
  42.429, 85., 0., 0.143, 1148.88, 5.178, 3.231, 6.472, 0., 0.011, 1.17, "", 
  "", "", "", "", "", "", "", "", "", "", "", "", "", "", "", "", "", "", "", 
  "", "", "", "", "", "", 47.69, 1.3132792*^7, 51.755, 19., 3.135, 1.733, 
  1998.926, 35.3, 336.717, 2.42, "", "", 17.45, 0.3, 61.6, 0.477}, 
 {"GIN", "Africa", "Guinea", "2021-02-18", 15154., 66., 42., 85., 0., 0.143, 
  1153.905, 5.026, 3.198, 6.472, 0., 0.011, 1.18, "", "", "", "", "", "", "", 
  "", "", "", "", "", "", "", "", "", "", "", "", "", "", "", "", "", "", "", 
  47.69, 1.3132792*^7, 51.755, 19., 3.135, 1.733, 1998.926, 35.3, 336.717, 
  2.42, "", "", 17.45, 0.3, 61.6, 0.477}, {"GIN", "Africa", "Guinea", 
  "2021-02-19", 15216., 62., 50.857, 86., 1., 0.286, 1158.626, 4.721, 3.873, 
  6.548, 0.076, 0.022, 1.18, "", "", "", "", "", "", "", "", "", "", "", "", 
  "", "", "", "", "", "", "", "", "", "", "", "", "", "", 47.69, 
  1.3132792*^7, 51.755, 19., 3.135, 1.733, 1998.926, 35.3, 336.717, 2.42, "", 
  "", 17.45, 0.3, 61.6, 0.477}, {"GIN", "Africa", "Guinea", "2021-02-20", 
  15395., 179., 71.429, 86., 0., 0.286, 1172.256, 13.63, 5.439, 6.548, 0., 
  0.022, 1.18, "", "", "", "", "", "", "", "", "", "", "", "", "", "", "", 
  "", "", "", "", "", "", "", "", "", "", "", 47.69, 1.3132792*^7, 51.755, 
  19., 3.135, 1.733, 1998.926, 35.3, 336.717, 2.42, "", "", 17.45, 0.3, 61.6, 
  0.477}, {"GIN", "Africa", "Guinea", "2021-02-21", 15395., 0., 61.143, 86., 
  0., 0.143, 1172.256, 0., 4.656, 6.548, 0., 0.011, 1.17, "", "", "", "", "", 
  "", "", "", "", "", "", "", "", "", "", "", "", "", "", "", "", "", "", "", 
  "", "", 47.69, 1.3132792*^7, 51.755, 19., 3.135, 1.733, 1998.926, 35.3, 
  336.717, 2.42, "", "", 17.45, 0.3, 61.6, 0.477}, 
 {"GIN", "Africa", "Guinea", "2021-02-22", 15427., 32., 65.714, 86., 0., 
  0.143, 1174.693, 2.437, 5.004, 6.548, 0., 0.011, 1.17, "", "", "", "", "", 
  "", "", "", "", "", "", "", "", "", "", "", "", "", "", "", "", "", "", "", 
  "", "", 47.69, 1.3132792*^7, 51.755, 19., 3.135, 1.733, 1998.926, 35.3, 
  336.717, 2.42, "", "", 17.45, 0.3, 61.6, 0.477}, 
 {"GIN", "Africa", "Guinea", "2021-02-23", 15487., 60., 66.714, 87., 1., 
  0.286, 1179.262, 4.569, 5.08, 6.625, 0.076, 0.022, 1.17, "", "", "", "", 
  "", "", "", "", "", "", "", "", "", "", "", "", "", "", "", "", "", "", "", 
  "", "", "", 59.26, 1.3132792*^7, 51.755, 19., 3.135, 1.733, 1998.926, 35.3, 
  336.717, 2.42, "", "", 17.45, 0.3, 61.6, 0.477}, 
 {"GIN", "Africa", "Guinea", "2021-02-24", 15680., 193., 84.571, 88., 1., 
  0.429, 1193.958, 14.696, 6.44, 6.701, 0.076, 0.033, 1.17, "", "", "", "", 
  "", "", "", "", "", "", "", "", "", "", "", "", "", "", "", "", "", "", "", 
  "", "", "", 59.26, 1.3132792*^7, 51.755, 19., 3.135, 1.733, 1998.926, 35.3, 
  336.717, 2.42, "", "", 17.45, 0.3, 61.6, 0.477}, 
 {"GIN", "Africa", "Guinea", "2021-02-25", 15789., 109., 90.714, 88., 0., 
  0.429, 1202.258, 8.3, 6.907, 6.701, 0., 0.033, 1.17, "", "", "", "", "", 
  "", "", "", "", "", "", "", "", "", "", "", "", "", "", "", "", "", "", "", 
  "", "", 59.26, 1.3132792*^7, 51.755, 19., 3.135, 1.733, 1998.926, 35.3, 
  336.717, 2.42, "", "", 17.45, 0.3, 61.6, 0.477}, 
 {"GIN", "Africa", "Guinea", "2021-02-26", 15894., 105., 96.857, 89., 1., 
  0.429, 1210.253, 7.995, 7.375, 6.777, 0.076, 0.033, 1.17, "", "", "", "", 
  "", "", "", "", "", "", "", "", "", "", "", "", "", "", "", "", "", "", "", 
  "", "", "", 59.26, 1.3132792*^7, 51.755, 19., 3.135, 1.733, 1998.926, 35.3, 
  336.717, 2.42, "", "", 17.45, 0.3, 61.6, 0.477}, 
 {"GIN", "Africa", "Guinea", "2021-02-27", 15894., 0., 71.286, 89., 0., 
  0.429, 1210.253, 0., 5.428, 6.777, 0., 0.033, 1.16, "", "", "", "", "", "", 
  "", "", "", "", "", "", "", "", "", "", "", "", "", "", "", "", "", "", "", 
  "", 59.26, 1.3132792*^7, 51.755, 19., 3.135, 1.733, 1998.926, 35.3, 
  336.717, 2.42, "", "", 17.45, 0.3, 61.6, 0.477}, 
 {"GIN", "Africa", "Guinea", "2021-02-28", 15992., 98., 85.286, 89., 0., 
  0.429, 1217.715, 7.462, 6.494, 6.777, 0., 0.033, 1.16, "", "", "", "", "", 
  "", "", "", "", "", "", "", "", "", "", "", "", "", "", "", "", "", "", "", 
  "", "", 59.26, 1.3132792*^7, 51.755, 19., 3.135, 1.733, 1998.926, 35.3, 
  336.717, 2.42, "", "", 17.45, 0.3, 61.6, 0.477}, 
 {"GIN", "Africa", "Guinea", "2021-03-01", 16005., 13., 82.571, 89., 0., 
  0.429, 1218.705, 0.99, 6.287, 6.777, 0., 0.033, 1.16, "", "", "", "", "", 
  "", "", "", "", "", "", "", "", "", "", "", "", "", "", "", "", "", "", "", 
  "", "", 59.26, 1.3132792*^7, 51.755, 19., 3.135, 1.733, 1998.926, 35.3, 
  336.717, 2.42, "", "", 17.45, 0.3, 61.6, 0.477}, 
 {"GIN", "Africa", "Guinea", "2021-03-02", 16081., 76., 84.857, 91., 2., 
  0.571, 1224.492, 5.787, 6.461, 6.929, 0.152, 0.044, 1.15, "", "", "", "", 
  "", "", "", "", "", "", "", "", "", "", "", "", "", "", "", "", "", "", "", 
  "", "", "", 71.3, 1.3132792*^7, 51.755, 19., 3.135, 1.733, 1998.926, 35.3, 
  336.717, 2.42, "", "", 17.45, 0.3, 61.6, 0.477}, 
 {"GIN", "Africa", "Guinea", "2021-03-03", 16291., 210., 87.286, 92., 1., 
  0.571, 1240.483, 15.991, 6.646, 7.005, 0.076, 0.044, 1.15, "", "", "", "", 
  "", "", "", "", "", "", "", "", "", "", "", "", "", "", "", "", "", "", "", 
  "", "", "", 71.3, 1.3132792*^7, 51.755, 19., 3.135, 1.733, 1998.926, 35.3, 
  336.717, 2.42, "", "", 17.45, 0.3, 61.6, 0.477}, 
 {"GIN", "Africa", "Guinea", "2021-03-04", 16420., 129., 90.143, 93., 1., 
  0.714, 1250.305, 9.823, 6.864, 7.082, 0.076, 0.054, 1.15, "", "", "", "", 
  "", "", "", "", "", "", "", "", "", "", "", "", "", "", "", "", "", "", "", 
  "", "", "", 71.3, 1.3132792*^7, 51.755, 19., 3.135, 1.733, 1998.926, 35.3, 
  336.717, 2.42, "", "", 17.45, 0.3, 61.6, 0.477}, 
 {"GIN", "Africa", "Guinea", "2021-03-05", 16420., 0., 75.143, 93., 0., 
  0.571, 1250.305, 0., 5.722, 7.082, 0., 0.044, 1.15, "", "", "", "", "", "", 
  "", "", "", "", "", "", "", "", "", "", "", "", "", "", "", "", "", "", "", 
  "", 71.3, 1.3132792*^7, 51.755, 19., 3.135, 1.733, 1998.926, 35.3, 336.717, 
  2.42, "", "", 17.45, 0.3, 61.6, 0.477}, {"GIN", "Africa", "Guinea", 
  "2021-03-06", 16540., 120., 92.286, 93., 0., 0.571, 1259.443, 9.137, 7.027, 
  7.082, 0., 0.044, 1.14, "", "", "", "", "", "", "", "", "", "", "", "", "", 
  "", "", "", "", "", "", "", "", "", "", "", "", "", 71.3, 1.3132792*^7, 
  51.755, 19., 3.135, 1.733, 1998.926, 35.3, 336.717, 2.42, "", "", 17.45, 
  0.3, 61.6, 0.477}, {"GIN", "Africa", "Guinea", "2021-03-07", 16670., 130., 
  96.857, 95., 2., 0.857, 1269.342, 9.899, 7.375, 7.234, 0.152, 0.065, 1.14, 
  "", "", "", "", "", "", "", "", "", "", "", "", "", "", "", "", "", "", "", 
  "", "", "", "", "", "", "", 71.3, 1.3132792*^7, 51.755, 19., 3.135, 1.733, 
  1998.926, 35.3, 336.717, 2.42, "", "", 17.45, 0.3, 61.6, 0.477}, 
 {"GIN", "Africa", "Guinea", "2021-03-08", 16912., 242., 129.571, 97., 2., 
  1.143, 1287.769, 18.427, 9.866, 7.386, 0.152, 0.087, 1.14, "", "", "", "", 
  "", "", "", "", "", "", "", "", "", "", "", "", "", "", "", "", "", "", "", 
  "", "", "", 71.3, 1.3132792*^7, 51.755, 19., 3.135, 1.733, 1998.926, 35.3, 
  336.717, 2.42, "", "", 17.45, 0.3, 61.6, 0.477}, 
 {"GIN", "Africa", "Guinea", "2021-03-09", 16912., 0., 118.714, 97., 0., 
  0.857, 1287.769, 0., 9.04, 7.386, 0., 0.065, 1.13, "", "", "", "", "", "", 
  "", "", "", "", "", "", "", "", "", "", "", "", "", "", "", "", "", "", "", 
  "", 52.78, 1.3132792*^7, 51.755, 19., 3.135, 1.733, 1998.926, 35.3, 
  336.717, 2.42, "", "", 17.45, 0.3, 61.6, 0.477}, 
 {"GIN", "Africa", "Guinea", "2021-03-10", 17208., 296., 131., 101., 4., 
  1.286, 1310.308, 22.539, 9.975, 7.691, 0.305, 0.098, 1.13, "", "", "", "", 
  "", "", "", "", "", "", "", "", "", "", "", "", "", "", "", "", "", "", "", 
  "", "", "", 52.78, 1.3132792*^7, 51.755, 19., 3.135, 1.733, 1998.926, 35.3, 
  336.717, 2.42, "", "", 17.45, 0.3, 61.6, 0.477}, 
 {"GIN", "Africa", "Guinea", "2021-03-11", 17372., 164., 136., 101., 0., 
  1.143, 1322.796, 12.488, 10.356, 7.691, 0., 0.087, 1.12, "", "", "", "", 
  "", "", "", "", "", "", "", "", "", "", "", "", "", "", "", "", "", "", "", 
  "", "", "", 52.78, 1.3132792*^7, 51.755, 19., 3.135, 1.733, 1998.926, 35.3, 
  336.717, 2.42, "", "", 17.45, 0.3, 61.6, 0.477}, 
 {"GIN", "Africa", "Guinea", "2021-03-12", 17592., 220., 167.429, 102., 1., 
  1.286, 1339.548, 16.752, 12.749, 7.767, 0.076, 0.098, 1.12, "", "", "", "", 
  "", "", "", "", "", "", "", "", "", "", "", "", "", "", "", "", "", "", "", 
  "", "", "", 52.78, 1.3132792*^7, 51.755, 19., 3.135, 1.733, 1998.926, 35.3, 
  336.717, 2.42, "", "", 17.45, 0.3, 61.6, 0.477}, 
 {"GIN", "Africa", "Guinea", "2021-03-13", 17592., 0., 150.286, 102., 0., 
  1.286, 1339.548, 0., 11.444, 7.767, 0., 0.098, 1.11, "", "", "", "", "", 
  "", "", "", "", "", "", "", "", "", "", "", "", "", "", "", "", "", "", "", 
  "", "", 52.78, 1.3132792*^7, 51.755, 19., 3.135, 1.733, 1998.926, 35.3, 
  336.717, 2.42, "", "", 17.45, 0.3, 61.6, 0.477}, 
 {"GIN", "Africa", "Guinea", "2021-03-14", 17742., 150., 153.143, 102., 0., 
  1., 1350.969, 11.422, 11.661, 7.767, 0., 0.076, 1.1, "", "", "", "", "", 
  "", "", "", "", "", "", "", "", "", "", "", "", "", "", "", "", "", "", "", 
  "", "", 52.78, 1.3132792*^7, 51.755, 19., 3.135, 1.733, 1998.926, 35.3, 
  336.717, 2.42, "", "", 17.45, 0.3, 61.6, 0.477}, 
 {"GIN", "Africa", "Guinea", "2021-03-15", 17851., 109., 134.143, 103., 1., 
  0.857, 1359.269, 8.3, 10.214, 7.843, 0.076, 0.065, 1.1, "", "", "", "", "", 
  "", "", "", "", "", "", "", "", "", "", "", "", "", "", "", "", "", "", "", 
  "", "", 52.78, 1.3132792*^7, 51.755, 19., 3.135, 1.733, 1998.926, 35.3, 
  336.717, 2.42, "", "", 17.45, 0.3, 61.6, 0.477}, 
 {"GIN", "Africa", "Guinea", "2021-03-16", 17982., 131., 152.857, 104., 1., 
  1., 1369.244, 9.975, 11.639, 7.919, 0.076, 0.076, 1.09, "", "", "", "", "", 
  "", "", "", "", "", "", "", "", "", "", "", "", "", "", "", "", "", "", "", 
  "", "", 52.78, 1.3132792*^7, 51.755, 19., 3.135, 1.733, 1998.926, 35.3, 
  336.717, 2.42, "", "", 17.45, 0.3, 61.6, 0.477}, 
 {"GIN", "Africa", "Guinea", "2021-03-17", 18285., 303., 153.857, 106., 2., 
  0.714, 1392.316, 23.072, 11.715, 8.071, 0.152, 0.054, 1.09, "", "", "", "", 
  "", "", "", "", "", "", "", "", "", "", "", "", "", "", "", "", "", "", "", 
  "", "", "", 52.78, 1.3132792*^7, 51.755, 19., 3.135, 1.733, 1998.926, 35.3, 
  336.717, 2.42, "", "", 17.45, 0.3, 61.6, 0.477}, 
 {"GIN", "Africa", "Guinea", "2021-03-18", 18285., 0., 130.429, 106., 0., 
  0.714, 1392.316, 0., 9.932, 8.071, 0., 0.054, 1.08, "", "", "", "", "", "", 
  "", "", "", "", "", "", "", "", "", "", "", "", "", "", "", "", "", "", "", 
  "", 52.78, 1.3132792*^7, 51.755, 19., 3.135, 1.733, 1998.926, 35.3, 
  336.717, 2.42, "", "", 17.45, 0.3, 61.6, 0.477}, 
 {"GIN", "Africa", "Guinea", "2021-03-19", 18562., 277., 138.571, 108., 2., 
  0.857, 1413.409, 21.092, 10.552, 8.224, 0.152, 0.065, 1.08, "", "", "", "", 
  "", "", "", "", "", "", "", "", "", "", "", "", "", "", 25263., "", "", "", 
  "", 0.19, "", "", 52.78, 1.3132792*^7, 51.755, 19., 3.135, 1.733, 1998.926, 
  35.3, 336.717, 2.42, "", "", 17.45, 0.3, 61.6, 0.477}, 
 {"GIN", "Africa", "Guinea", "2021-03-20", 18562., 0., 138.571, 108., 0., 
  0.857, 1413.409, 0., 10.552, 8.224, 0., 0.065, 1.07, "", "", "", "", "", 
  "", "", "", "", "", "", "", "", "", "", "", "", "", "", "", "", "", "", "", 
  "", "", 52.78, 1.3132792*^7, 51.755, 19., 3.135, 1.733, 1998.926, 35.3, 
  336.717, 2.42, "", "", 17.45, 0.3, 61.6, 0.477}, 
 {"GIN", "Africa", "Guinea", "2021-03-21", 18877., 315., 162.143, 111., 3., 
  1.286, 1437.394, 23.986, 12.346, 8.452, 0.228, 0.098, 1.07, "", "", "", "", 
  "", "", "", "", "", "", "", "", "", "", "", "", "", "", "", "", "", "", "", 
  "", "", "", 52.78, 1.3132792*^7, 51.755, 19., 3.135, 1.733, 1998.926, 35.3, 
  336.717, 2.42, "", "", 17.45, 0.3, 61.6, 0.477}, 
 {"GIN", "Africa", "Guinea", "2021-03-22", 18945., 68., 156.286, 113., 2., 
  1.429, 1442.572, 5.178, 11.9, 8.604, 0.152, 0.109, 1.06, "", "", "", "", 
  "", "", "", "", "", "", "", "", "", "", "", "", "", "", "", "", "", "", "", 
  "", "", "", 52.78, 1.3132792*^7, 51.755, 19., 3.135, 1.733, 1998.926, 35.3, 
  336.717, 2.42, "", "", 17.45, 0.3, 61.6, 0.477}, 
 {"GIN", "Africa", "Guinea", "2021-03-23", 18945., 0., 137.571, 113., 0., 
  1.286, 1442.572, 0., 10.475, 8.604, 0., 0.098, 1.05, "", "", "", "", "", 
  "", "", "", "", "", "", "", "", "", "", "", "", "", 34178., "", "", "", "", 
  0.26, "", "", 61.11, 1.3132792*^7, 51.755, 19., 3.135, 1.733, 1998.926, 
  35.3, 336.717, 2.42, "", "", 17.45, 0.3, 61.6, 0.477}, 
 {"GIN", "Africa", "Guinea", "2021-03-24", 19084., 139., 114.143, 113., 0., 
  1., 1453.156, 10.584, 8.691, 8.604, 0., 0.076, 1.05, "", "", "", "", "", 
  "", "", "", "", "", "", "", "", "", "", "", "", "", "", "", "", "", "", "", 
  "", "", 61.11, 1.3132792*^7, 51.755, 19., 3.135, 1.733, 1998.926, 35.3, 
  336.717, 2.42, "", "", 17.45, 0.3, 61.6, 0.477}, 
 {"GIN", "Africa", "Guinea", "2021-03-25", 19232., 148., 135.286, 113., 0., 
  1., 1464.426, 11.27, 10.301, 8.604, 0., 0.076, 1.04, "", "", "", "", "", 
  "", "", "", "", "", "", "", "", "", "", "", "", "", "", "", "", "", "", "", 
  "", "", 61.11, 1.3132792*^7, 51.755, 19., 3.135, 1.733, 1998.926, 35.3, 
  336.717, 2.42, "", "", 17.45, 0.3, 61.6, 0.477}, 
 {"GIN", "Africa", "Guinea", "2021-03-26", 19403., 171., 120.143, 116., 3., 
  1.143, 1477.447, 13.021, 9.148, 8.833, 0.228, 0.087, 1.04, "", "", "", "", 
  "", "", "", "", "", "", "", "", "", "", "", "", "", "", "", "", "", "", "", 
  "", "", "", 61.11, 1.3132792*^7, 51.755, 19., 3.135, 1.733, 1998.926, 35.3, 
  336.717, 2.42, "", "", 17.45, 0.3, 61.6, 0.477}, 
 {"GIN", "Africa", "Guinea", "2021-03-27", 19501., 98., 134.143, 116., 0., 
  1.143, 1484.909, 7.462, 10.214, 8.833, 0., 0.087, 1.03, "", "", "", "", "", 
  "", "", "", "", "", "", "", "", "", "", "", "", "", "", "", "", "", "", "", 
  "", "", 61.11, 1.3132792*^7, 51.755, 19., 3.135, 1.733, 1998.926, 35.3, 
  336.717, 2.42, "", "", 17.45, 0.3, 61.6, 0.477}, 
 {"GIN", "Africa", "Guinea", "2021-03-28", 19670., 169., 113.286, 120., 4., 
  1.286, 1497.777, 12.869, 8.626, 9.137, 0.305, 0.098, 1.03, "", "", "", "", 
  "", "", "", "", "", "", "", "", "", "", "", "", "", "", "", "", "", "", "", 
  "", "", "", 61.11, 1.3132792*^7, 51.755, 19., 3.135, 1.733, 1998.926, 35.3, 
  336.717, 2.42, "", "", 17.45, 0.3, 61.6, 0.477}, 
 {"GIN", "Africa", "Guinea", "2021-03-29", 19773., 103., 118.286, 123., 3., 
  1.429, 1505.62, 7.843, 9.007, 9.366, 0.228, 0.109, 1.02, "", "", "", "", 
  "", "", "", "", "", "", "", "", "", "", "", "", "", "", "", "", "", "", "", 
  "", "", "", 61.11, 1.3132792*^7, 51.755, 19., 3.135, 1.733, 1998.926, 35.3, 
  336.717, 2.42, "", "", 17.45, 0.3, 61.6, 0.477}, 
 {"GIN", "Africa", "Guinea", "2021-03-30", 19793., 20., 121.143, 125., 2., 
  1.714, 1507.143, 1.523, 9.224, 9.518, 0.152, 0.131, 1.02, "", "", "", "", 
  "", "", "", "", "", "", "", "", "", "", "", "", "", "", "", "", "", "", "", 
  "", "", "", 61.11, 1.3132792*^7, 51.755, 19., 3.135, 1.733, 1998.926, 35.3, 
  336.717, 2.42, "", "", 17.45, 0.3, 61.6, 0.477}, 
 {"GIN", "Africa", "Guinea", "2021-03-31", 19908., 115., 117.714, 125., 0., 
  1.714, 1515.9, 8.757, 8.963, 9.518, 0., 0.131, 1.01, "", "", "", "", "", 
  "", "", "", "", "", "", "", "", "", "", "", "", 62645., 59993., 2652., "", 
  "", 0.48, 0.46, 0.02, "", 61.11, 1.3132792*^7, 51.755, 19., 3.135, 1.733, 
  1998.926, 35.3, 336.717, 2.42, "", "", 17.45, 0.3, 61.6, 0.477}, 
 {"GIN", "Africa", "Guinea", "2021-04-01", 20083., 175., 121.571, 127., 2., 
  2., 1529.225, 13.325, 9.257, 9.67, 0.152, 0.152, 1.01, "", "", "", "", "", 
  "", "", "", "", "", "", "", "", "", "", "", "", "", "", "", "", 2784., "", 
  "", "", 212., 61.11, 1.3132792*^7, 51.755, 19., 3.135, 1.733, 1998.926, 
  35.3, 336.717, 2.42, "", "", 17.45, 0.3, 61.6, 0.477}, 
 {"GIN", "Africa", "Guinea", "2021-04-02", 20228., 145., 117.857, 128., 1., 
  1.714, 1540.267, 11.041, 8.974, 9.747, 0.076, 0.131, 1.01, "", "", "", "", 
  "", "", "", "", "", "", "", "", "", "", "", "", "", "", "", "", "", 2784., 
  "", "", "", 212., 61.11, 1.3132792*^7, 51.755, 19., 3.135, 1.733, 1998.926, 
  35.3, 336.717, 2.42, "", "", 17.45, 0.3, 61.6, 0.477}, 
 {"GIN", "Africa", "Guinea", "2021-04-03", 20319., 91., 116.857, 129., 1., 
  1.857, 1547.196, 6.929, 8.898, 9.823, 0.076, 0.141, 1., "", "", "", "", "", 
  "", "", "", "", "", "", "", "", "", "", "", "", "", "", "", "", 2784., "", 
  "", "", 212., 61.11, 1.3132792*^7, 51.755, 19., 3.135, 1.733, 1998.926, 
  35.3, 336.717, 2.42, "", "", 17.45, 0.3, 61.6, 0.477}, 
 {"GIN", "Africa", "Guinea", "2021-04-04", 20405., 86., 105., 130., 1., 
  1.429, 1553.744, 6.548, 7.995, 9.899, 0.076, 0.109, 1., "", "", "", "", "", 
  "", "", "", "", "", "", "", "", "", "", "", "", "", 66439., "", "", 2784., 
  "", 0.51, "", 212., 61.11, 1.3132792*^7, 51.755, 19., 3.135, 1.733, 
  1998.926, 35.3, 336.717, 2.42, "", "", 17.45, 0.3, 61.6, 0.477}, 
 {"GIN", "Africa", "Guinea", "2021-04-05", 20506., 101., 104.714, 130., 0., 
  1., 1561.435, 7.691, 7.973, 9.899, 0., 0.076, 0.99, "", "", "", "", "", "", 
  "", "", "", "", "", "", "", "", "", "", "", "", 67686., "", "", 2784., "", 
  0.52, "", 212., 61.11, 1.3132792*^7, 51.755, 19., 3.135, 1.733, 1998.926, 
  35.3, 336.717, 2.42, "", "", 17.45, 0.3, 61.6, 0.477}, 
 {"GIN", "Africa", "Guinea", "2021-04-06", 20510., 4., 102.429, 130., 0., 
  0.714, 1561.739, 0.305, 7.799, 9.899, 0., 0.054, 0.99, "", "", "", "", "", 
  "", "", "", "", "", "", "", "", "", "", "", "", "", 67863., "", "", 2784., 
  "", 0.52, "", 212., 61.11, 1.3132792*^7, 51.755, 19., 3.135, 1.733, 
  1998.926, 35.3, 336.717, 2.42, "", "", 17.45, 0.3, 61.6, 0.477}, 
 {"GIN", "Africa", "Guinea", "2021-04-07", 20554., 44., 92.286, 131., 1., 
  0.857, 1565.09, 3.35, 7.027, 9.975, 0.076, 0.065, 0.98, "", "", "", "", "", 
  "", "", "", "", "", "", "", "", "", "", "", "", 82135., 72576., 9559., "", 
  2784., 0.63, 0.55, 0.07, 212., 61.11, 1.3132792*^7, 51.755, 19., 3.135, 
  1.733, 1998.926, 35.3, 336.717, 2.42, "", "", 17.45, 0.3, 61.6, 0.477}, 
 {"GIN", "Africa", "Guinea", "2021-04-08", 20554., 0., 67.286, 131., 0., 
  0.571, 1565.09, 0., 5.123, 9.975, 0., 0.044, 0.98, "", "", "", "", "", "", 
  "", "", "", "", "", "", "", "", "", "", "", "", 74760., "", "", 2813., "", 
  0.57, "", 214., 61.11, 1.3132792*^7, 51.755, 19., 3.135, 1.733, 1998.926, 
  35.3, 336.717, 2.42, "", "", 17.45, 0.3, 61.6, 0.477}, 
 {"GIN", "Africa", "Guinea", "2021-04-09", 20746., 192., 74., 132., 1., 
  0.571, 1579.71, 14.62, 5.635, 10.051, 0.076, 0.044, 0.98, "", "", "", "", 
  "", "", "", "", "", "", "", "", "", "", "", "", "", "", 76715., "", "", 
  2842., "", 0.58, "", 216., 61.11, 1.3132792*^7, 51.755, 19., 3.135, 1.733, 
  1998.926, 35.3, 336.717, 2.42, "", "", 17.45, 0.3, 61.6, 0.477}, 
 {"GIN", "Africa", "Guinea", "2021-04-10", 20807., 61., 69.714, 133., 1., 
  0.571, 1584.355, 4.645, 5.308, 10.127, 0.076, 0.044, 0.98, "", "", "", "", 
  "", "", "", "", "", "", "", "", "", "", "", "", "", "", 77433., "", "", 
  2871., "", 0.59, "", 219., 61.11, 1.3132792*^7, 51.755, 19., 3.135, 1.733, 
  1998.926, 35.3, 336.717, 2.42, "", "", 17.45, 0.3, 61.6, 0.477}, 
 {"GIN", "Africa", "Guinea", "2021-04-11", 20949., 142., 77.714, 134., 1., 
  0.571, 1595.167, 10.813, 5.918, 10.203, 0.076, 0.044, 0.98, "", "", "", "", 
  "", "", "", "", "", "", "", "", "", "", "", "", "", "", "", "", "", 2900., 
  "", "", "", 221., 61.11, 1.3132792*^7, 51.755, 19., 3.135, 1.733, 1998.926, 
  35.3, 336.717, 2.42, "", "", 17.45, 0.3, 61.6, 0.477}, 
 {"GIN", "Africa", "Guinea", "2021-04-12", 21032., 83., 75.143, 136., 2., 
  0.857, 1601.487, 6.32, 5.722, 10.356, 0.152, 0.065, 0.97, "", "", "", "", 
  "", "", "", "", "", "", "", "", "", "", "", "", "", "", 79450., "", "", 
  2928., "", 0.6, "", 223., 61.11, 1.3132792*^7, 51.755, 19., 3.135, 1.733, 
  1998.926, 35.3, 336.717, 2.42, "", "", 17.45, 0.3, 61.6, 0.477}, 
 {"GIN", "Africa", "Guinea", "2021-04-13", 21106., 74., 85.143, 136., 0., 
  0.857, 1607.122, 5.635, 6.483, 10.356, 0., 0.065, 0.97, "", "", "", "", "", 
  "", "", "", "", "", "", "", "", "", "", "", "", "", "", "", "", 2957., "", 
  "", "", 225., 61.11, 1.3132792*^7, 51.755, 19., 3.135, 1.733, 1998.926, 
  35.3, 336.717, 2.42, "", "", 17.45, 0.3, 61.6, 0.477}, 
 {"GIN", "Africa", "Guinea", "2021-04-14", 21299., 193., 106.429, 136., 0., 
  0.714, 1621.818, 14.696, 8.104, 10.356, 0., 0.054, 0.97, "", "", "", "", 
  "", "", "", "", "", "", "", "", "", "", "", "", "", "", 79665., "", "", 
  2986., "", 0.61, "", 227., 61.11, 1.3132792*^7, 51.755, 19., 3.135, 1.733, 
  1998.926, 35.3, 336.717, 2.42, "", "", 17.45, 0.3, 61.6, 0.477}, 
 {"GIN", "Africa", "Guinea", "2021-04-15", 21299., 0., 106.429, 136., 0., 
  0.714, 1621.818, 0., 8.104, 10.356, 0., 0.054, 0.96, "", "", "", "", "", 
  "", "", "", "", "", "", "", "", "", "", "", "", 106024., 80992., 25032., 
  "", 2986., 0.81, 0.62, 0.19, 227., 61.11, 1.3132792*^7, 51.755, 19., 3.135, 
  1.733, 1998.926, 35.3, 336.717, 2.42, "", "", 17.45, 0.3, 61.6, 0.477}, 
 {"GIN", "Africa", "Guinea", "2021-04-16", 21392., 93., 92.286, 138., 2., 
  0.857, 1628.9, 7.082, 7.027, 10.508, 0.152, 0.065, 0.96, "", "", "", "", 
  "", "", "", "", "", "", "", "", "", "", "", "", "", 109296., 81429., 
  27867., 3272., 3027., 0.83, 0.62, 0.21, 230., 61.11, 1.3132792*^7, 51.755, 
  19., 3.135, 1.733, 1998.926, 35.3, 336.717, 2.42, "", "", 17.45, 0.3, 61.6, 
  0.477}, {"GIN", "Africa", "Guinea", "2021-04-17", 21460., 68., 93.286, 
  138., 0., 0.714, 1634.078, 5.178, 7.103, 10.508, 0., 0.054, 0.96, "", "", 
  "", "", "", "", "", "", "", "", "", "", "", "", "", "", "", "", "", "", "", 
  2753., "", "", "", 210., 61.11, 1.3132792*^7, 51.755, 19., 3.135, 1.733, 
  1998.926, 35.3, 336.717, 2.42, "", "", 17.45, 0.3, 61.6, 0.477}, 
 {"GIN", "Africa", "Guinea", "2021-04-18", 21460., 0., 73., 138., 0., 0.571, 
  1634.078, 0., 5.559, 10.508, 0., 0.044, 0.95, "", "", "", "", "", "", "", 
  "", "", "", "", "", "", "", "", "", "", "", "", "", "", 2480., "", "", "", 
  189., 61.11, 1.3132792*^7, 51.755, 19., 3.135, 1.733, 1998.926, 35.3, 
  336.717, 2.42, "", "", 17.45, 0.3, 61.6, 0.477}, 
 {"GIN", "Africa", "Guinea", "2021-04-19", 21612., 152., 82.857, 138., 0., 
  0.286, 1645.652, 11.574, 6.309, 10.508, 0., 0.022, 0.95, "", "", "", "", 
  "", "", "", "", "", "", "", "", "", "", "", "", "", 112506., 82738., 
  29768., "", 2206., 0.86, 0.63, 0.23, 168., 61.11, 1.3132792*^7, 51.755, 
  19., 3.135, 1.733, 1998.926, 35.3, 336.717, 2.42, "", "", 17.45, 0.3, 61.6, 
  0.477}, {"GIN", "Africa", "Guinea", "2021-04-20", 21633., 21., 75.286, 
  139., 1., 0.429, 1647.251, 1.599, 5.733, 10.584, 0.076, 0.033, 0.95, "", 
  "", "", "", "", "", "", "", "", "", "", "", "", "", "", "", "", 114297., 
  83035., 31262., 1791., 2035., 0.87, 0.63, 0.24, 155., 61.11, 1.3132792*^7, 
  51.755, 19., 3.135, 1.733, 1998.926, 35.3, 336.717, 2.42, "", "", 17.45, 
  0.3, 61.6, 0.477}, {"GIN", "Africa", "Guinea", "2021-04-21", 21666., 33., 
  52.429, 139., 0., 0.429, 1649.763, 2.513, 3.992, 10.584, 0., 0.033, 0.94, 
  "", "", "", "", "", "", "", "", "", "", "", "", "", "", "", "", "", 
  116113., 83324., 32789., 1816., 1868., 0.88, 0.63, 0.25, 142., 57.41, 
  1.3132792*^7, 51.755, 19., 3.135, 1.733, 1998.926, 35.3, 336.717, 2.42, "", 
  "", 17.45, 0.3, 61.6, 0.477}, {"GIN", "Africa", "Guinea", "2021-04-22", 
  21745., 79., 63.714, 139., 0., 0.429, 1655.779, 6.015, 4.852, 10.584, 0., 
  0.033, 0.94, "", "", "", "", "", "", "", "", "", "", "", "", "", "", "", 
  "", "", 124501., 87288., 37213., 8388., 2640., 0.95, 0.66, 0.28, 201., 
  57.41, 1.3132792*^7, 51.755, 19., 3.135, 1.733, 1998.926, 35.3, 336.717, 
  2.42, "", "", 17.45, 0.3, 61.6, 0.477}, {"GIN", "Africa", "Guinea", 
  "2021-04-23", 21803., 58., 58.714, 139., 0., 0.143, 1660.195, 4.416, 4.471, 
  10.584, 0., 0.011, 0.94, "", "", "", "", "", "", "", "", "", "", "", "", 
  "", "", "", "", "", "", "", "", "", 2518., "", "", "", 192., 57.41, 
  1.3132792*^7, 51.755, 19., 3.135, 1.733, 1998.926, 35.3, 336.717, 2.42, "", 
  "", 17.45, 0.3, 61.6, 0.477}, {"GIN", "Africa", "Guinea", "2021-04-24", 
  21885., 82., 60.714, 140., 1., 0.286, 1666.439, 6.244, 4.623, 10.66, 0.076, 
  0.022, 0.94, "", "", "", "", "", "", "", "", "", "", "", "", "", "", "", 
  "", "", 129345., 89827., 39518., "", 2711., 0.98, 0.68, 0.3, 206., 57.41, 
  1.3132792*^7, 51.755, 19., 3.135, 1.733, 1998.926, 35.3, 336.717, 2.42, "", 
  "", 17.45, 0.3, 61.6, 0.477}, {"GIN", "Africa", "Guinea", "2021-04-25", 
  21953., 68., 70.429, 140., 0., 0.286, 1671.617, 5.178, 5.363, 10.66, 0., 
  0.022, 0.93, "", "", "", "", "", "", "", "", "", "", "", "", "", "", "", 
  "", "", 129424., 89874., 39550., 79., 2570., 0.99, 0.68, 0.3, 196., 57.41, 
  1.3132792*^7, 51.755, 19., 3.135, 1.733, 1998.926, 35.3, 336.717, 2.42, "", 
  "", 17.45, 0.3, 61.6, 0.477}, {"GIN", "Africa", "Guinea", "2021-04-26", 
  21985., 32., 53.286, 141., 1., 0.429, 1674.054, 2.437, 4.057, 10.736, 
  0.076, 0.033, 0.93, "", "", "", "", "", "", "", "", "", "", "", "", "", "", 
  "", "", "", 132340., 91038., 41302., 2916., 2833., 1.01, 0.69, 0.31, 216., 
  57.41, 1.3132792*^7, 51.755, 19., 3.135, 1.733, 1998.926, 35.3, 336.717, 
  2.42, "", "", 17.45, 0.3, 61.6, 0.477}, {"GIN", "Africa", "Guinea", 
  "2021-04-27", 22046., 61., 59., 141., 0., 0.286, 1678.699, 4.645, 4.493, 
  10.736, 0., 0.022, 0.93, "", "", "", "", "", "", "", "", "", "", "", "", 
  "", "", "", "", "", 135454., 91696., 43758., 3114., 3022., 1.03, 0.7, 0.33, 
  230., 57.41, 1.3132792*^7, 51.755, 19., 3.135, 1.733, 1998.926, 35.3, 
  336.717, 2.42, "", "", 17.45, 0.3, 61.6, 0.477}, 
 {"GIN", "Africa", "Guinea", "2021-04-28", 22087., 41., 60.143, 141., 0., 
  0.286, 1681.821, 3.122, 4.58, 10.736, 0., 0.022, 0.93, "", "", "", "", "", 
  "", "", "", "", "", "", "", "", "", "", "", "", 138610., 93182., 45428., 
  3156., 3214., 1.06, 0.71, 0.35, 245., 57.41, 1.3132792*^7, 51.755, 19., 
  3.135, 1.733, 1998.926, 35.3, 336.717, 2.42, "", "", 17.45, 0.3, 61.6, 
  0.477}, {"GIN", "Africa", "Guinea", "2021-04-29", 22215., 128., 67.143, 
  144., 3., 0.714, 1691.567, 9.747, 5.113, 10.965, 0.228, 0.054, 0.92, "", 
  "", "", "", "", "", "", "", "", "", "", "", "", "", "", "", "", 141294., 
  94417., 46877., 2684., 2399., 1.08, 0.72, 0.36, 183., 57.41, 1.3132792*^7, 
  51.755, 19., 3.135, 1.733, 1998.926, 35.3, 336.717, 2.42, "", "", 17.45, 
  0.3, 61.6, 0.477}, {"GIN", "Africa", "Guinea", "2021-04-30", 22215., 0., 
  58.857, 144., 0., 0.714, 1691.567, 0., 4.482, 10.965, 0., 0.054, 0.92, "", 
  "", "", "", "", "", "", "", "", "", "", "", "", "", "", "", "", 143534., 
  95312., 48222., 2240., 2373., 1.09, 0.73, 0.37, 181., 57.41, 1.3132792*^7, 
  51.755, 19., 3.135, 1.733, 1998.926, 35.3, 336.717, 2.42, "", "", 17.45, 
  0.3, 61.6, 0.477}, {"GIN", "Africa", "Guinea", "2021-05-01", 22247., 32., 
  51.714, 144., 0., 0.571, 1694.004, 2.437, 3.938, 10.965, 0., 0.044, 0.92, 
  "", "", "", "", "", "", "", "", "", "", "", "", "", "", "", "", "", "", "", 
  "", "", 2133., "", "", "", 162., 57.41, 1.3132792*^7, 51.755, 19., 3.135, 
  1.733, 1998.926, 35.3, 336.717, 2.42, "", "", 17.45, 0.3, 61.6, 0.477}, 
 {"GIN", "Africa", "Guinea", "2021-05-02", 22304., 57., 50.143, 145., 1., 
  0.714, 1698.344, 4.34, 3.818, 11.041, 0.076, 0.054, 0.92, "", "", "", "", 
  "", "", "", "", "", "", "", "", "", "", "", "", "", "", "", "", "", 2228., 
  "", "", "", 170., 57.41, 1.3132792*^7, 51.755, 19., 3.135, 1.733, 1998.926, 
  35.3, 336.717, 2.42, "", "", 17.45, 0.3, 61.6, 0.477}, 
 {"GIN", "Africa", "Guinea", "2021-05-03", 22333., 29., 49.714, 146., 1., 
  0.714, 1700.552, 2.208, 3.786, 11.117, 0.076, 0.054, 0.92, "", "", "", "", 
  "", "", "", "", "", "", "", "", "", "", "", "", "", 145763., 95911., 
  49852., "", 1918., 1.11, 0.73, 0.38, 146., 57.41, 1.3132792*^7, 51.755, 
  19., 3.135, 1.733, 1998.926, 35.3, 336.717, 2.42, "", "", 17.45, 0.3, 61.6, 
  0.477}, {"GIN", "Africa", "Guinea", "2021-05-04", 22368., 35., 46., 146., 
  0., 0.714, 1703.217, 2.665, 3.503, 11.117, 0., 0.054, 0.91, "", "", "", "", 
  "", "", "", "", "", "", "", "", "", "", "", "", "", 147216., 96670., 
  50546., 1453., 1680., 1.12, 0.74, 0.38, 128., 53.7, 1.3132792*^7, 51.755, 
  19., 3.135, 1.733, 1998.926, 35.3, 336.717, 2.42, "", "", 17.45, 0.3, 61.6, 
  0.477}, {"GIN", "Africa", "Guinea", "2021-05-05", 22468., 100., 54.429, 
  148., 2., 1., 1710.832, 7.615, 4.144, 11.27, 0.152, 0.076, 0.91, "", "", 
  "", "", "", "", "", "", "", "", "", "", "", "", "", "", "", 150799., 
  97511., 53288., 3583., 1741., 1.15, 0.74, 0.41, 133., 53.7, 1.3132792*^7, 
  51.755, 19., 3.135, 1.733, 1998.926, 35.3, 336.717, 2.42, "", "", 17.45, 
  0.3, 61.6, 0.477}, {"GIN", "Africa", "Guinea", "2021-05-06", 22505., 37., 
  41.429, 148., 0., 0.571, 1713.649, 2.817, 3.155, 11.27, 0., 0.044, 0.91, 
  "", "", "", "", "", "", "", "", "", "", "", "", "", "", "", "", "", 
  169529., 114620., 54909., 18730., 4034., 1.29, 0.87, 0.42, 307., 53.7, 
  1.3132792*^7, 51.755, 19., 3.135, 1.733, 1998.926, 35.3, 336.717, 2.42, "", 
  "", 17.45, 0.3, 61.6, 0.477}, {"GIN", "Africa", "Guinea", "2021-05-07", 
  22553., 48., 48.286, 149., 1., 0.714, 1717.304, 3.655, 3.677, 11.346, 
  0.076, 0.054, 0.91, "", "", "", "", "", "", "", "", "", "", "", "", "", "", 
  "", "", "", 173623., 116436., 57187., 4094., 4298., 1.32, 0.89, 0.44, 327., 
  53.7, 1.3132792*^7, 51.755, 19., 3.135, 1.733, 1998.926, 35.3, 336.717, 
  2.42, "", "", 17.45, 0.3, 61.6, 0.477}, {"GIN", "Africa", "Guinea", 
  "2021-05-08", 22602., 49., 50.714, 150., 1., 0.857, 1721.035, 3.731, 3.862, 
  11.422, 0.076, 0.065, 0.91, "", "", "", "", "", "", "", "", "", "", "", "", 
  "", "", "", "", "", "", "", "", "", 5234., "", "", "", 399., 53.7, 
  1.3132792*^7, 51.755, 19., 3.135, 1.733, 1998.926, 35.3, 336.717, 2.42, "", 
  "", 17.45, 0.3, 61.6, 0.477}, {"GIN", "Africa", "Guinea", "2021-05-09", 
  22633., 31., 47., 150., 0., 0.714, 1723.396, 2.361, 3.579, 11.422, 0., 
  0.054, 0.91, "", "", "", "", "", "", "", "", "", "", "", "", "", "", "", 
  "", "", "", "", "", "", 6169., "", "", "", 470., 53.7, 1.3132792*^7, 
  51.755, 19., 3.135, 1.733, 1998.926, 35.3, 336.717, 2.42, "", "", 17.45, 
  0.3, 61.6, 0.477}, {"GIN", "Africa", "Guinea", "2021-05-10", 22633., 0., 
  42.857, 150., 0., 0.571, 1723.396, 0., 3.263, 11.422, 0., 0.044, 0.9, "", 
  "", "", "", "", "", "", "", "", "", "", "", "", "", "", "", "", "", "", "", 
  "", 7104., "", "", "", 541., 53.7, 1.3132792*^7, 51.755, 19., 3.135, 1.733, 
  1998.926, 35.3, 336.717, 2.42, "", "", 17.45, 0.3, 61.6, 0.477}, 
 {"GIN", "Africa", "Guinea", "2021-05-11", 22719., 86., 50.143, 151., 1., 
  0.714, 1729.944, 6.548, 3.818, 11.498, 0.076, 0.054, 0.9, "", "", "", "", 
  "", "", "", "", "", "", "", "", "", "", "", "", "", 202784., 143098., 
  59686., "", 7938., 1.54, 1.09, 0.45, 604., 61.11, 1.3132792*^7, 51.755, 
  19., 3.135, 1.733, 1998.926, 35.3, 336.717, 2.42, "", "", 17.45, 0.3, 61.6, 
  0.477}, {"GIN", "Africa", "Guinea", "2021-05-12", 22719., 0., 35.857, 151., 
  0., 0.429, 1729.944, 0., 2.73, 11.498, 0., 0.033, 0.9, "", "", "", "", "", 
  "", "", "", "", "", "", "", "", "", "", "", "", 204717., 143908., 60809., 
  1933., 7703., 1.56, 1.1, 0.46, 587., 61.11, 1.3132792*^7, 51.755, 19., 
  3.135, 1.733, 1998.926, 35.3, 336.717, 2.42, "", "", 17.45, 0.3, 61.6, 
  0.477}, {"GIN", "Africa", "Guinea", "2021-05-13", 22719., 0., 30.571, 151., 
  0., 0.429, 1729.944, 0., 2.328, 11.498, 0., 0.033, 0.9, "", "", "", "", "", 
  "", "", "", "", "", "", "", "", "", "", "", "", "", "", "", "", 5600., "", 
  "", "", 426., 61.11, 1.3132792*^7, 51.755, 19., 3.135, 1.733, 1998.926, 
  35.3, 336.717, 2.42, "", "", 17.45, 0.3, 61.6, 0.477}, 
 {"GIN", "Africa", "Guinea", "2021-05-14", 22746., 27., 27.571, 151., 0., 
  0.286, 1732., 2.056, 2.099, 11.498, 0., 0.022, 0.9, "", "", "", "", "", "", 
  "", "", "", "", "", "", "", "", "", "", "", "", "", "", "", 5588., "", "", 
  "", 425., 61.11, 1.3132792*^7, 51.755, 19., 3.135, 1.733, 1998.926, 35.3, 
  336.717, 2.42, "", "", 17.45, 0.3, 61.6, 0.477}, 
 {"GIN", "Africa", "Guinea", "2021-05-15", 22746., 0., 20.571, 151., 0., 
  0.143, 1732., 0., 1.566, 11.498, 0., 0.011, 0.9, "", "", "", "", "", "", 
  "", "", "", "", "", "", "", "", "", "", "", "", "", "", "", 5120., "", "", 
  "", 390., 61.11, 1.3132792*^7, 51.755, 19., 3.135, 1.733, 1998.926, 35.3, 
  336.717, 2.42, "", "", 17.45, 0.3, 61.6, 0.477}, 
 {"GIN", "Africa", "Guinea", "2021-05-16", 22746., 0., 16.143, 151., 0., 
  0.143, 1732., 0., 1.229, 11.498, 0., 0.011, 0.9, "", "", "", "", "", "", 
  "", "", "", "", "", "", "", "", "", "", "", "", "", "", "", 4651., "", "", 
  "", 354., 61.11, 1.3132792*^7, 51.755, 19., 3.135, 1.733, 1998.926, 35.3, 
  336.717, 2.42, "", "", 17.45, 0.3, 61.6, 0.477}, 
 {"GIN", "Africa", "Guinea", "2021-05-17", 22830., 84., 28.143, 152., 1., 
  0.286, 1738.397, 6.396, 2.143, 11.574, 0.076, 0.022, 0.9, "", "", "", "", 
  "", "", "", "", "", "", "", "", "", "", "", "", "", 224773., 157907., 
  66866., "", 4183., 1.71, 1.2, 0.51, 319., 61.11, 1.3132792*^7, 51.755, 19., 
  3.135, 1.733, 1998.926, 35.3, 336.717, 2.42, "", "", 17.45, 0.3, 61.6, 
  0.477}, {"GIN", "Africa", "Guinea", "2021-05-18", 22853., 23., 19.143, 
  153., 1., 0.286, 1740.148, 1.751, 1.458, 11.65, 0.076, 0.022, 0.9, "", "", 
  "", "", "", "", "", "", "", "", "", "", "", "", "", "", "", "", "", "", "", 
  3862., "", "", "", 294., 61.11, 1.3132792*^7, 51.755, 19., 3.135, 1.733, 
  1998.926, 35.3, 336.717, 2.42, "", "", 17.45, 0.3, 61.6, 0.477}, 
 {"GIN", "Africa", "Guinea", "2021-05-19", 22879., 26., 22.857, 153., 0., 
  0.286, 1742.128, 1.98, 1.74, 11.65, 0., 0.022, 0.9, "", "", "", "", "", "", 
  "", "", "", "", "", "", "", "", "", "", "", 234856., 162714., 72142., "", 
  4306., 1.79, 1.24, 0.55, 328., 61.11, 1.3132792*^7, 51.755, 19., 3.135, 
  1.733, 1998.926, 35.3, 336.717, 2.42, "", "", 17.45, 0.3, 61.6, 0.477}, 
 {"GIN", "Africa", "Guinea", "2021-05-20", 22963., 84., 34.857, 155., 2., 
  0.571, 1748.524, 6.396, 2.654, 11.803, 0.152, 0.044, 0.9, "", "", "", "", 
  "", "", "", "", "", "", "", "", "", "", "", "", "", 236717., 164102., 
  72615., 1861., 3998., 1.8, 1.25, 0.55, 304., 61.11, 1.3132792*^7, 51.755, 
  19., 3.135, 1.733, 1998.926, 35.3, 336.717, 2.42, "", "", 17.45, 0.3, 61.6, 
  0.477}, {"GIN", "Africa", "Guinea", "2021-05-21", 22963., 0., 31., 155., 
  0., 0.571, 1748.524, 0., 2.361, 11.803, 0., 0.044, 0.9, "", "", "", "", "", 
  "", "", "", "", "", "", "", "", "", "", "", "", "", "", "", "", 4600., "", 
  "", "", 350., 61.11, 1.3132792*^7, 51.755, 19., 3.135, 1.733, 1998.926, 
  35.3, 336.717, 2.42, "", "", 17.45, 0.3, 61.6, 0.477}, 
 {"GIN", "Africa", "Guinea", "2021-05-22", 22988., 25., 34.571, 158., 3., 1., 
  1750.427, 1.904, 2.632, 12.031, 0.228, 0.076, 0.9, "", "", "", "", "", "", 
  "", "", "", "", "", "", "", "", "", "", "", "", "", "", "", 5201., "", "", 
  "", 396., 61.11, 1.3132792*^7, 51.755, 19., 3.135, 1.733, 1998.926, 35.3, 
  336.717, 2.42, "", "", 17.45, 0.3, 61.6, 0.477}, 
 {"GIN", "Africa", "Guinea", "2021-05-23", 22988., 0., 34.571, 158., 0., 1., 
  1750.427, 0., 2.632, 12.031, 0., 0.076, 0.89, "", "", "", "", "", "", "", 
  "", "", "", "", "", "", "", "", "", "", 261378., 184220., 77158., "", 
  5802., 1.99, 1.4, 0.59, 442., 61.11, 1.3132792*^7, 51.755, 19., 3.135, 
  1.733, 1998.926, 35.3, 336.717, 2.42, "", "", 17.45, 0.3, 61.6, 0.477}, 
 {"GIN", "Africa", "Guinea", "2021-05-24", 23052., 64., 31.714, 159., 1., 1., 
  1755.301, 4.873, 2.415, 12.107, 0.076, 0.076, 0.89, "", "", "", "", "", "", 
  "", "", "", "", "", "", "", "", "", "", "", 273924., 194721., 79203., 
  12546., 7022., 2.09, 1.48, 0.6, 535., 61.11, 1.3132792*^7, 51.755, 19., 
  3.135, 1.733, 1998.926, 35.3, 336.717, 2.42, "", "", 17.45, 0.3, 61.6, 
  0.477}, {"GIN", "Africa", "Guinea", "2021-05-25", 23060., 8., 29.571, 160., 
  1., 1., 1755.91, 0.609, 2.252, 12.183, 0.076, 0.076, 0.89, "", "", "", "", 
  "", "", "", "", "", "", "", "", "", "", "", "", "", 285924., 206331., 
  79593., 12000., 8016., 2.18, 1.57, 0.61, 610., 58.33, 1.3132792*^7, 51.755, 
  19., 3.135, 1.733, 1998.926, 35.3, 336.717, 2.42, "", "", 17.45, 0.3, 61.6, 
  0.477}, {"GIN", "Africa", "Guinea", "2021-05-26", 23080., 20., 28.714, 
  160., 0., 1., 1757.433, 1.523, 2.186, 12.183, 0., 0.076, 0.89, "", "", "", 
  "", "", "", "", "", "", "", "", "", "", "", "", "", "", 302356., 218711., 
  83645., 16432., 9643., 2.3, 1.67, 0.64, 734., 58.33, 1.3132792*^7, 51.755, 
  19., 3.135, 1.733, 1998.926, 35.3, 336.717, 2.42, "", "", 17.45, 0.3, 61.6, 
  0.477}, {"GIN", "Africa", "Guinea", "2021-05-27", 23110., 30., 21., 161., 
  1., 0.857, 1759.717, 2.284, 1.599, 12.259, 0.076, 0.065, 0.89, "", "", "", 
  "", "", "", "", "", "", "", "", "", "", "", "", "", "", "", "", "", "", 
  11130., "", "", "", 847., 58.33, 1.3132792*^7, 51.755, 19., 3.135, 1.733, 
  1998.926, 35.3, 336.717, 2.42, "", "", 17.45, 0.3, 61.6, 0.477}, 
 {"GIN", "Africa", "Guinea", "2021-05-28", 23110., 0., 21., 161., 0., 0.857, 
  1759.717, 0., 1.599, 12.259, 0., 0.065, 0.89, "", "", "", "", "", "", "", 
  "", "", "", "", "", "", "", "", "", "", "", "", "", "", 11709., "", "", "", 
  892., 58.33, 1.3132792*^7, 51.755, 19., 3.135, 1.733, 1998.926, 35.3, 
  336.717, 2.42, "", "", 17.45, 0.3, 61.6, 0.477}, 
 {"GIN", "Africa", "Guinea", "2021-05-29", 23172., 62., 26.286, 161., 0., 
  0.429, 1764.438, 4.721, 2.002, 12.259, 0., 0.033, 0.89, "", "", "", "", "", 
  "", "", "", "", "", "", "", "", "", "", "", "", 339177., 252098., 87079., 
  "", 12288., 2.58, 1.92, 0.66, 936., 58.33, 1.3132792*^7, 51.755, 19., 
  3.135, 1.733, 1998.926, 35.3, 336.717, 2.42, "", "", 17.45, 0.3, 61.6, 
  0.477}, {"GIN", "Africa", "Guinea", "2021-05-30", 23172., 0., 26.286, 161., 
  0., 0.429, 1764.438, 0., 2.002, 12.259, 0., 0.033, 0.88, "", "", "", "", 
  "", "", "", "", "", "", "", "", "", "", "", "", "", "", "", "", "", 12080., 
  "", "", "", 920., 58.33, 1.3132792*^7, 51.755, 19., 3.135, 1.733, 1998.926, 
  35.3, 336.717, 2.42, "", "", 17.45, 0.3, 61.6, 0.477}, 
 {"GIN", "Africa", "Guinea", "2021-05-31", 23177., 5., 17.857, 161., 0., 
  0.286, 1764.819, 0.381, 1.36, 12.259, 0., 0.022, 0.88, "", "", "", "", "", 
  "", "", "", "", "", "", "", "", "", "", "", "", 352700., 264950., 87750., 
  "", 11254., 2.69, 2.02, 0.67, 857., 58.33, 1.3132792*^7, 51.755, 19., 
  3.135, 1.733, 1998.926, 35.3, 336.717, 2.42, "", "", 17.45, 0.3, 61.6, 
  0.477}, {"GIN", "Africa", "Guinea", "2021-06-01", 23194., 17., 19.143, 
  162., 1., 0.286, 1766.113, 1.294, 1.458, 12.336, 0.076, 0.022, 0.88, "", 
  "", "", "", "", "", "", "", "", "", "", "", "", "", "", "", "", "", "", "", 
  "", 10437., "", "", "", 795., "", 1.3132792*^7, 51.755, 19., 3.135, 1.733, 
  1998.926, 35.3, 336.717, 2.42, "", "", 17.45, 0.3, 61.6, 0.477}, 
 {"GIN", "Africa", "Guinea", "2021-06-02", 23194., 0., 16.286, 162., 0., 
  0.286, 1766.113, 0., 1.24, 12.336, 0., 0.022, 0.88, "", "", "", "", "", "", 
  "", "", "", "", "", "", "", "", "", "", "", 365261., 274699., 90562., "", 
  8986., 2.78, 2.09, 0.69, 684., "", 1.3132792*^7, 51.755, 19., 3.135, 1.733, 
  1998.926, 35.3, 336.717, 2.42, "", "", 17.45, 0.3, 61.6, 0.477}, 
 {"GIN", "Africa", "Guinea", "2021-06-03", 23245., 51., 19.286, 162., 0., 
  0.143, 1769.997, 3.883, 1.469, 12.336, 0., 0.011, 0.88, "", "", "", "", "", 
  "", "", "", "", "", "", "", "", "", "", "", "", 369859., 279179., 90680., 
  4598., 7890., 2.82, 2.13, 0.69, 601., "", 1.3132792*^7, 51.755, 19., 3.135, 
  1.733, 1998.926, 35.3, 336.717, 2.42, "", "", 17.45, 0.3, 61.6, 0.477}, 
 {"GIN", "Africa", "Guinea", "2021-06-04", 23255., 10., 20.714, 162., 0., 
  0.143, 1770.758, 0.761, 1.577, 12.336, 0., 0.011, 0.88, "", "", "", "", "", 
  "", "", "", "", "", "", "", "", "", "", "", "", "", "", "", "", "", "", "", 
  "", "", "", 1.3132792*^7, 51.755, 19., 3.135, 1.733, 1998.926, 35.3, 
  336.717, 2.42, "", "", 17.45, 0.3, 61.6, 0.477}, 
 {"GIN", "Africa", "Guinea", "2021-06-05", 23255., 0., 11.857, 162., 0., 
  0.143, 1770.758, 0., 0.903, 12.336, 0., 0.011, 0.88, "", "", "", "", "", 
  "", "", "", "", "", "", "", "", "", "", "", "", "", "", "", "", "", "", "", 
  "", "", "", 1.3132792*^7, 51.755, 19., 3.135, 1.733, 1998.926, 35.3, 
  336.717, 2.42, "", "", 17.45, 0.3, 61.6, 0.477}, 
 {"GIN", "Africa", "Guinea", "2021-06-06", 23255., 0., 11.857, 162., 0., 
  0.143, 1770.758, 0., 0.903, 12.336, 0., 0.011, 0.88, "", "", "", "", "", 
  "", "", "", "", "", "", "", "", "", "", "", "", "", "", "", "", "", "", "", 
  "", "", "", 1.3132792*^7, 51.755, 19., 3.135, 1.733, 1998.926, 35.3, 
  336.717, 2.42, "", "", 17.45, 0.3, 61.6, 0.477}, 
 {"GIN", "Africa", "Guinea", "2021-06-07", 23307., 52., 18.571, 162., 0., 
  0.143, 1774.718, 3.96, 1.414, 12.336, 0., 0.011, "", "", "", "", "", "", 
  "", "", "", "", "", "", "", "", "", "", "", "", "", "", "", "", "", "", "", 
  "", "", "", 1.3132792*^7, 51.755, 19., 3.135, 1.733, 1998.926, 35.3, 
  336.717, 2.42, "", "", 17.45, 0.3, 61.6, 0.477}, 
 {"GNB", "Africa", "Guinea-Bissau", "2020-03-25", 2., 2., "", "", "", "", 
  1.016, 1.016, "", "", "", "", "", "", "", "", "", "", "", "", "", "", "", 
  "", "", "", "", "", "", "", "", "", "", "", "", "", "", "", "", "", 
  1.967998*^6, 66.191, 19.4, 3.002, 1.565, 1548.675, 67.1, 382.474, 2.42, "", 
  "", 6.403, "", 58.32, 0.48}, {"GNB", "Africa", "Guinea-Bissau", 
  "2020-03-26", 2., 0., "", "", "", "", 1.016, 0., "", "", "", "", "", "", 
  "", "", "", "", "", "", "", "", "", "", "", "", "", "", "", "", "", "", "", 
  "", "", "", "", "", "", "", 1.967998*^6, 66.191, 19.4, 3.002, 1.565, 
  1548.675, 67.1, 382.474, 2.42, "", "", 6.403, "", 58.32, 0.48}, 
 {"GNB", "Africa", "Guinea-Bissau", "2020-03-27", 2., 0., "", "", "", "", 
  1.016, 0., "", "", "", "", "", "", "", "", "", "", "", "", "", "", "", "", 
  "", "", "", "", "", "", "", "", "", "", "", "", "", "", "", "", 
  1.967998*^6, 66.191, 19.4, 3.002, 1.565, 1548.675, 67.1, 382.474, 2.42, "", 
  "", 6.403, "", 58.32, 0.48}, {"GNB", "Africa", "Guinea-Bissau", 
  "2020-03-28", 2., 0., "", "", "", "", 1.016, 0., "", "", "", "", "", "", 
  "", "", "", "", "", "", "", "", "", "", "", "", "", "", "", "", "", "", "", 
  "", "", "", "", "", "", "", 1.967998*^6, 66.191, 19.4, 3.002, 1.565, 
  1548.675, 67.1, 382.474, 2.42, "", "", 6.403, "", 58.32, 0.48}, 
 {"GNB", "Africa", "Guinea-Bissau", "2020-03-29", 2., 0., "", "", "", "", 
  1.016, 0., "", "", "", "", "", "", "", "", "", "", "", "", "", "", "", "", 
  "", "", "", "", "", "", "", "", "", "", "", "", "", "", "", "", 
  1.967998*^6, 66.191, 19.4, 3.002, 1.565, 1548.675, 67.1, 382.474, 2.42, "", 
  "", 6.403, "", 58.32, 0.48}, {"GNB", "Africa", "Guinea-Bissau", 
  "2020-03-30", 8., 6., 1.143, "", "", 0., 4.065, 3.049, 0.581, "", "", 0., 
  "", "", "", "", "", "", "", "", "", "", "", "", "", "", "", "", "", "", "", 
  "", "", "", "", "", "", "", "", "", 1.967998*^6, 66.191, 19.4, 3.002, 
  1.565, 1548.675, 67.1, 382.474, 2.42, "", "", 6.403, "", 58.32, 0.48}, 
 {"GNB", "Africa", "Guinea-Bissau", "2020-03-31", 8., 0., 1.143, "", "", 0., 
  4.065, 0., 0.581, "", "", 0., "", "", "", "", "", "", "", "", "", "", "", 
  "", "", "", "", "", "", "", "", "", "", "", "", "", "", "", "", "", 
  1.967998*^6, 66.191, 19.4, 3.002, 1.565, 1548.675, 67.1, 382.474, 2.42, "", 
  "", 6.403, "", 58.32, 0.48}, {"GNB", "Africa", "Guinea-Bissau", 
  "2020-04-01", 9., 1., 1., "", "", 0., 4.573, 0.508, 0.508, "", "", 0., "", 
  "", "", "", "", "", "", "", "", "", "", "", "", "", "", "", "", "", "", "", 
  "", "", "", "", "", "", "", "", 1.967998*^6, 66.191, 19.4, 3.002, 1.565, 
  1548.675, 67.1, 382.474, 2.42, "", "", 6.403, "", 58.32, 0.48}, 
 {"GNB", "Africa", "Guinea-Bissau", "2020-04-02", 9., 0., 1., "", "", 0., 
  4.573, 0., 0.508, "", "", 0., "", "", "", "", "", "", "", "", "", "", "", 
  "", "", "", "", "", "", "", "", "", "", "", "", "", "", "", "", "", 
  1.967998*^6, 66.191, 19.4, 3.002, 1.565, 1548.675, 67.1, 382.474, 2.42, "", 
  "", 6.403, "", 58.32, 0.48}, {"GNB", "Africa", "Guinea-Bissau", 
  "2020-04-03", 15., 6., 1.857, "", "", 0., 7.622, 3.049, 0.944, "", "", 0., 
  "", "", "", "", "", "", "", "", "", "", "", "", "", "", "", "", "", "", "", 
  "", "", "", "", "", "", "", "", "", 1.967998*^6, 66.191, 19.4, 3.002, 
  1.565, 1548.675, 67.1, 382.474, 2.42, "", "", 6.403, "", 58.32, 0.48}, 
 {"GNB", "Africa", "Guinea-Bissau", "2020-04-04", 18., 3., 2.286, "", "", 0., 
  9.146, 1.524, 1.161, "", "", 0., "", "", "", "", "", "", "", "", "", "", 
  "", "", "", "", "", "", "", "", "", "", "", "", "", "", "", "", "", "", 
  1.967998*^6, 66.191, 19.4, 3.002, 1.565, 1548.675, 67.1, 382.474, 2.42, "", 
  "", 6.403, "", 58.32, 0.48}, {"GNB", "Africa", "Guinea-Bissau", 
  "2020-04-05", 18., 0., 2.286, "", "", 0., 9.146, 0., 1.161, "", "", 0., "", 
  "", "", "", "", "", "", "", "", "", "", "", "", "", "", "", "", "", "", "", 
  "", "", "", "", "", "", "", "", 1.967998*^6, 66.191, 19.4, 3.002, 1.565, 
  1548.675, 67.1, 382.474, 2.42, "", "", 6.403, "", 58.32, 0.48}, 
 {"GNB", "Africa", "Guinea-Bissau", "2020-04-06", 18., 0., 1.429, "", "", 0., 
  9.146, 0., 0.726, "", "", 0., "", "", "", "", "", "", "", "", "", "", "", 
  "", "", "", "", "", "", "", "", "", "", "", "", "", "", "", "", "", 
  1.967998*^6, 66.191, 19.4, 3.002, 1.565, 1548.675, 67.1, 382.474, 2.42, "", 
  "", 6.403, "", 58.32, 0.48}, {"GNB", "Africa", "Guinea-Bissau", 
  "2020-04-07", 33., 15., 3.571, "", "", 0., 16.768, 7.622, 1.815, "", "", 
  0., "", "", "", "", "", "", "", "", "", "", "", "", "", "", "", "", "", "", 
  "", "", "", "", "", "", "", "", "", "", 1.967998*^6, 66.191, 19.4, 3.002, 
  1.565, 1548.675, 67.1, 382.474, 2.42, "", "", 6.403, "", 58.32, 0.48}, 
 {"GNB", "Africa", "Guinea-Bissau", "2020-04-08", 33., 0., 3.429, "", "", 0., 
  16.768, 0., 1.742, "", "", 0., "", "", "", "", "", "", "", "", "", "", "", 
  "", "", "", "", "", "", "", "", "", "", "", "", "", "", "", "", "", 
  1.967998*^6, 66.191, 19.4, 3.002, 1.565, 1548.675, 67.1, 382.474, 2.42, "", 
  "", 6.403, "", 58.32, 0.48}, {"GNB", "Africa", "Guinea-Bissau", 
  "2020-04-09", 36., 3., 3.857, "", "", 0., 18.293, 1.524, 1.96, "", "", 0., 
  "", "", "", "", "", "", "", "", "", "", "", "", "", "", "", "", "", "", "", 
  "", "", "", "", "", "", "", "", "", 1.967998*^6, 66.191, 19.4, 3.002, 
  1.565, 1548.675, 67.1, 382.474, 2.42, "", "", 6.403, "", 58.32, 0.48}, 
 {"GNB", "Africa", "Guinea-Bissau", "2020-04-10", 36., 0., 3., "", "", 0., 
  18.293, 0., 1.524, "", "", 0., "", "", "", "", "", "", "", "", "", "", "", 
  "", "", "", "", "", "", "", "", "", "", "", "", "", "", "", "", "", 
  1.967998*^6, 66.191, 19.4, 3.002, 1.565, 1548.675, 67.1, 382.474, 2.42, "", 
  "", 6.403, "", 58.32, 0.48}, {"GNB", "Africa", "Guinea-Bissau", 
  "2020-04-11", 38., 2., 2.857, "", "", 0., 19.309, 1.016, 1.452, "", "", 0., 
  "", "", "", "", "", "", "", "", "", "", "", "", "", "", "", "", "", "", "", 
  "", "", "", "", "", "", "", "", "", 1.967998*^6, 66.191, 19.4, 3.002, 
  1.565, 1548.675, 67.1, 382.474, 2.42, "", "", 6.403, "", 58.32, 0.48}, 
 {"GNB", "Africa", "Guinea-Bissau", "2020-04-12", 38., 0., 2.857, "", "", 0., 
  19.309, 0., 1.452, "", "", 0., "", "", "", "", "", "", "", "", "", "", "", 
  "", "", "", "", "", "", "", "", "", "", "", "", "", "", "", "", "", 
  1.967998*^6, 66.191, 19.4, 3.002, 1.565, 1548.675, 67.1, 382.474, 2.42, "", 
  "", 6.403, "", 58.32, 0.48}, {"GNB", "Africa", "Guinea-Bissau", 
  "2020-04-13", 38., 0., 2.857, "", "", 0., 19.309, 0., 1.452, "", "", 0., 
  "", "", "", "", "", "", "", "", "", "", "", "", "", "", "", "", "", "", "", 
  "", "", "", "", "", "", "", "", "", 1.967998*^6, 66.191, 19.4, 3.002, 
  1.565, 1548.675, 67.1, 382.474, 2.42, "", "", 6.403, "", 58.32, 0.48}, 
 {"GNB", "Africa", "Guinea-Bissau", "2020-04-14", 38., 0., 0.714, "", "", 0., 
  19.309, 0., 0.363, "", "", 0., "", "", "", "", "", "", "", "", "", "", "", 
  "", "", "", "", "", "", "", "", "", "", "", "", "", "", "", "", "", 
  1.967998*^6, 66.191, 19.4, 3.002, 1.565, 1548.675, 67.1, 382.474, 2.42, "", 
  "", 6.403, "", 58.32, 0.48}, {"GNB", "Africa", "Guinea-Bissau", 
  "2020-04-15", 43., 5., 1.429, "", "", 0., 21.85, 2.541, 0.726, "", "", 0., 
  "", "", "", "", "", "", "", "", "", "", "", "", "", "", "", "", "", "", "", 
  "", "", "", "", "", "", "", "", "", 1.967998*^6, 66.191, 19.4, 3.002, 
  1.565, 1548.675, 67.1, 382.474, 2.42, "", "", 6.403, "", 58.32, 0.48}, 
 {"GNB", "Africa", "Guinea-Bissau", "2020-04-16", 43., 0., 1., "", "", 0., 
  21.85, 0., 0.508, "", "", 0., "", "", "", "", "", "", "", "", "", "", "", 
  "", "", "", "", "", "", "", "", "", "", "", "", "", "", "", "", "", 
  1.967998*^6, 66.191, 19.4, 3.002, 1.565, 1548.675, 67.1, 382.474, 2.42, "", 
  "", 6.403, "", 58.32, 0.48}, {"GNB", "Africa", "Guinea-Bissau", 
  "2020-04-17", 43., 0., 1., "", "", 0., 21.85, 0., 0.508, "", "", 0., "", 
  "", "", "", "", "", "", "", "", "", "", "", "", "", "", "", "", "", "", "", 
  "", "", "", "", "", "", "", "", 1.967998*^6, 66.191, 19.4, 3.002, 1.565, 
  1548.675, 67.1, 382.474, 2.42, "", "", 6.403, "", 58.32, 0.48}, 
 {"GNB", "Africa", "Guinea-Bissau", "2020-04-18", 46., 3., 1.143, "", "", 0., 
  23.374, 1.524, 0.581, "", "", 0., "", "", "", "", "", "", "", "", "", "", 
  "", "", "", "", "", "", "", "", "", "", "", "", "", "", "", "", "", "", 
  1.967998*^6, 66.191, 19.4, 3.002, 1.565, 1548.675, 67.1, 382.474, 2.42, "", 
  "", 6.403, "", 58.32, 0.48}, {"GNB", "Africa", "Guinea-Bissau", 
  "2020-04-19", 50., 4., 1.714, "", "", 0., 25.407, 2.033, 0.871, "", "", 0., 
  "", "", "", "", "", "", "", "", "", "", "", "", "", "", "", "", "", "", "", 
  "", "", "", "", "", "", "", "", "", 1.967998*^6, 66.191, 19.4, 3.002, 
  1.565, 1548.675, 67.1, 382.474, 2.42, "", "", 6.403, "", 58.32, 0.48}, 
 {"GNB", "Africa", "Guinea-Bissau", "2020-04-20", 50., 0., 1.714, "", "", 0., 
  25.407, 0., 0.871, "", "", 0., "", "", "", "", "", "", "", "", "", "", "", 
  "", "", "", "", "", "", "", "", "", "", "", "", "", "", "", "", "", 
  1.967998*^6, 66.191, 19.4, 3.002, 1.565, 1548.675, 67.1, 382.474, 2.42, "", 
  "", 6.403, "", 58.32, 0.48}, {"GNB", "Africa", "Guinea-Bissau", 
  "2020-04-21", 50., 0., 1.714, "", "", 0., 25.407, 0., 0.871, "", "", 0., 
  "", "", "", "", "", "", "", "", "", "", "", "", "", "", "", "", "", "", "", 
  "", "", "", "", "", "", "", "", "", 1.967998*^6, 66.191, 19.4, 3.002, 
  1.565, 1548.675, 67.1, 382.474, 2.42, "", "", 6.403, "", 58.32, 0.48}, 
 {"GNB", "Africa", "Guinea-Bissau", "2020-04-22", 50., 0., 1., "", "", 0., 
  25.407, 0., 0.508, "", "", 0., "", "", "", "", "", "", "", "", "", "", "", 
  "", "", "", "", "", "", "", "", "", "", "", "", "", "", "", "", "", 
  1.967998*^6, 66.191, 19.4, 3.002, 1.565, 1548.675, 67.1, 382.474, 2.42, "", 
  "", 6.403, "", 58.32, 0.48}, {"GNB", "Africa", "Guinea-Bissau", 
  "2020-04-23", 50., 0., 1., "", "", 0., 25.407, 0., 0.508, "", "", 0., "", 
  "", "", "", "", "", "", "", "", "", "", "", "", "", "", "", "", "", "", "", 
  "", "", "", "", "", "", "", "", 1.967998*^6, 66.191, 19.4, 3.002, 1.565, 
  1548.675, 67.1, 382.474, 2.42, "", "", 6.403, "", 58.32, 0.48}, 
 {"GNB", "Africa", "Guinea-Bissau", "2020-04-24", 52., 2., 1.286, "", "", 0., 
  26.423, 1.016, 0.653, "", "", 0., "", "", "", "", "", "", "", "", "", "", 
  "", "", "", "", "", "", "", "", "", "", "", "", "", "", "", "", "", "", 
  1.967998*^6, 66.191, 19.4, 3.002, 1.565, 1548.675, 67.1, 382.474, 2.42, "", 
  "", 6.403, "", 58.32, 0.48}, {"GNB", "Africa", "Guinea-Bissau", 
  "2020-04-25", 52., 0., 0.857, "", "", 0., 26.423, 0., 0.436, "", "", 0., 
  "", "", "", "", "", "", "", "", "", "", "", "", "", "", "", "", "", "", "", 
  "", "", "", "", "", "", "", "", "", 1.967998*^6, 66.191, 19.4, 3.002, 
  1.565, 1548.675, 67.1, 382.474, 2.42, "", "", 6.403, "", 58.32, 0.48}, 
 {"GNB", "Africa", "Guinea-Bissau", "2020-04-26", 53., 1., 0.429, 1., 1., 
  0.143, 26.931, 0.508, 0.218, 0.508, 0.508, 0.073, "", "", "", "", "", "", 
  "", "", "", "", "", "", "", "", "", "", "", "", "", "", "", "", "", "", "", 
  "", "", "", 1.967998*^6, 66.191, 19.4, 3.002, 1.565, 1548.675, 67.1, 
  382.474, 2.42, "", "", 6.403, "", 58.32, 0.48}, 
 {"GNB", "Africa", "Guinea-Bissau", "2020-04-27", 73., 20., 3.286, 1., 0., 
  0.143, 37.094, 10.163, 1.67, 0.508, 0., 0.073, "", "", "", "", "", "", "", 
  "", "", "", "", "", "", "", "", "", "", "", "", "", "", "", "", "", "", "", 
  "", "", 1.967998*^6, 66.191, 19.4, 3.002, 1.565, 1548.675, 67.1, 382.474, 
  2.42, "", "", 6.403, "", 58.32, 0.48}, {"GNB", "Africa", "Guinea-Bissau", 
  "2020-04-28", 73., 0., 3.286, 1., 0., 0.143, 37.094, 0., 1.67, 0.508, 0., 
  0.073, "", "", "", "", "", "", "", "", "", "", "", "", "", "", "", "", "", 
  "", "", "", "", "", "", "", "", "", "", "", 1.967998*^6, 66.191, 19.4, 
  3.002, 1.565, 1548.675, 67.1, 382.474, 2.42, "", "", 6.403, "", 58.32, 
  0.48}, {"GNB", "Africa", "Guinea-Bissau", "2020-04-29", 205., 132., 22.143, 
  1., 0., 0.143, 104.167, 67.073, 11.251, 0.508, 0., 0.073, "", "", "", "", 
  "", "", "", "", "", "", "", "", "", "", "", "", "", "", "", "", "", "", "", 
  "", "", "", "", "", 1.967998*^6, 66.191, 19.4, 3.002, 1.565, 1548.675, 
  67.1, 382.474, 2.42, "", "", 6.403, "", 58.32, 0.48}, 
 {"GNB", "Africa", "Guinea-Bissau", "2020-04-30", 205., 0., 22.143, 1., 0., 
  0.143, 104.167, 0., 11.251, 0.508, 0., 0.073, 1.25, "", "", "", "", "", "", 
  "", "", "", "", "", "", "", "", "", "", "", "", "", "", "", "", "", "", "", 
  "", "", 1.967998*^6, 66.191, 19.4, 3.002, 1.565, 1548.675, 67.1, 382.474, 
  2.42, "", "", 6.403, "", 58.32, 0.48}, {"GNB", "Africa", "Guinea-Bissau", 
  "2020-05-01", 257., 52., 29.286, 1., 0., 0.143, 130.59, 26.423, 14.881, 
  0.508, 0., 0.073, 1.24, "", "", "", "", "", "", "", "", "", "", "", "", "", 
  "", "", "", "", "", "", "", "", "", "", "", "", "", "", 1.967998*^6, 
  66.191, 19.4, 3.002, 1.565, 1548.675, 67.1, 382.474, 2.42, "", "", 6.403, 
  "", 58.32, 0.48}, {"GNB", "Africa", "Guinea-Bissau", "2020-05-02", 257., 
  0., 29.286, 1., 0., 0.143, 130.59, 0., 14.881, 0.508, 0., 0.073, 1.24, "", 
  "", "", "", "", "", "", "", "", "", "", "", "", "", "", "", "", "", "", "", 
  "", "", "", "", "", "", "", 1.967998*^6, 66.191, 19.4, 3.002, 1.565, 
  1548.675, 67.1, 382.474, 2.42, "", "", 6.403, "", 58.32, 0.48}, 
 {"GNB", "Africa", "Guinea-Bissau", "2020-05-03", 257., 0., 29.143, 1., 0., 
  0., 130.59, 0., 14.808, 0.508, 0., 0., 1.24, "", "", "", "", "", "", "", 
  "", "", "", "", "", "", "", "", "", "", "", "", "", "", "", "", "", "", "", 
  "", 1.967998*^6, 66.191, 19.4, 3.002, 1.565, 1548.675, 67.1, 382.474, 2.42, 
  "", "", 6.403, "", 58.32, 0.48}, {"GNB", "Africa", "Guinea-Bissau", 
  "2020-05-04", 413., 156., 48.571, 1., 0., 0., 209.858, 79.268, 24.681, 
  0.508, 0., 0., 1.25, "", "", "", "", "", "", "", "", "", "", "", "", "", 
  "", "", "", "", "", "", "", "", "", "", "", "", "", "", 1.967998*^6, 
  66.191, 19.4, 3.002, 1.565, 1548.675, 67.1, 382.474, 2.42, "", "", 6.403, 
  "", 58.32, 0.48}, {"GNB", "Africa", "Guinea-Bissau", "2020-05-05", 413., 
  0., 48.571, 1., 0., 0., 209.858, 0., 24.681, 0.508, 0., 0., 1.23, "", "", 
  "", "", "", "", "", "", "", "", "", "", "", "", "", "", "", "", "", "", "", 
  "", "", "", "", "", "", 1.967998*^6, 66.191, 19.4, 3.002, 1.565, 1548.675, 
  67.1, 382.474, 2.42, "", "", 6.403, "", 58.32, 0.48}, 
 {"GNB", "Africa", "Guinea-Bissau", "2020-05-06", 475., 62., 38.571, 2., 1., 
  0.143, 241.362, 31.504, 19.599, 1.016, 0.508, 0.073, 1.22, "", "", "", "", 
  "", "", "", "", "", "", "", "", "", "", "", "", "", "", "", "", "", "", "", 
  "", "", "", "", 1.967998*^6, 66.191, 19.4, 3.002, 1.565, 1548.675, 67.1, 
  382.474, 2.42, "", "", 6.403, "", 58.32, 0.48}, 
 {"GNB", "Africa", "Guinea-Bissau", "2020-05-07", 564., 89., 51.286, 2., 0., 
  0.143, 286.586, 45.224, 26.06, 1.016, 0., 0.073, 1.2, "", "", "", "", "", 
  "", "", "", "", "", "", "", "", "", "", "", "", "", "", "", "", "", "", "", 
  "", "", "", 1.967998*^6, 66.191, 19.4, 3.002, 1.565, 1548.675, 67.1, 
  382.474, 2.42, "", "", 6.403, "", 58.32, 0.48}, 
 {"GNB", "Africa", "Guinea-Bissau", "2020-05-08", 594., 30., 48.143, 2., 0., 
  0.143, 301.83, 15.244, 24.463, 1.016, 0., 0.073, 1.18, "", "", "", "", "", 
  "", "", "", "", "", "", "", "", "", "", "", "", "", "", "", "", "", "", "", 
  "", "", "", 1.967998*^6, 66.191, 19.4, 3.002, 1.565, 1548.675, 67.1, 
  382.474, 2.42, "", "", 6.403, "", 58.32, 0.48}, 
 {"GNB", "Africa", "Guinea-Bissau", "2020-05-09", 641., 47., 54.857, 3., 1., 
  0.286, 325.712, 23.882, 27.875, 1.524, 0.508, 0.145, 1.17, "", "", "", "", 
  "", "", "", "", "", "", "", "", "", "", "", "", "", "", "", "", "", "", "", 
  "", "", "", "", 1.967998*^6, 66.191, 19.4, 3.002, 1.565, 1548.675, 67.1, 
  382.474, 2.42, "", "", 6.403, "", 58.32, 0.48}, 
 {"GNB", "Africa", "Guinea-Bissau", "2020-05-10", 726., 85., 67., 3., 0., 
  0.286, 368.903, 43.191, 34.045, 1.524, 0., 0.145, 1.15, "", "", "", "", "", 
  "", "", "", "", "", "", "", "", "", "", "", "", "", "", "", "", "", "", "", 
  "", "", "", 1.967998*^6, 66.191, 19.4, 3.002, 1.565, 1548.675, 67.1, 
  382.474, 2.42, "", "", 6.403, "", 58.32, 0.48}, 
 {"GNB", "Africa", "Guinea-Bissau", "2020-05-11", 761., 35., 49.714, 3., 0., 
  0.286, 386.687, 17.785, 25.261, 1.524, 0., 0.145, 1.13, "", "", "", "", "", 
  "", "", "", "", "", "", "", "", "", "", "", "", "", "", "", "", "", "", "", 
  "", "", "", 1.967998*^6, 66.191, 19.4, 3.002, 1.565, 1548.675, 67.1, 
  382.474, 2.42, "", "", 6.403, "", 58.32, 0.48}, 
 {"GNB", "Africa", "Guinea-Bissau", "2020-05-12", 820., 59., 58.143, 3., 0., 
  0.286, 416.667, 29.98, 29.544, 1.524, 0., 0.145, 1.12, "", "", "", "", "", 
  "", "", "", "", "", "", "", "", "", "", "", "", "", "", "", "", "", "", "", 
  "", "", "", 1.967998*^6, 66.191, 19.4, 3.002, 1.565, 1548.675, 67.1, 
  382.474, 2.42, "", "", 6.403, "", 58.32, 0.48}, 
 {"GNB", "Africa", "Guinea-Bissau", "2020-05-13", 836., 16., 51.571, 3., 0., 
  0.143, 424.797, 8.13, 26.205, 1.524, 0., 0.073, 1.1, "", "", "", "", "", 
  "", "", "", "", "", "", "", "", "", "", "", "", "", "", "", "", "", "", "", 
  "", "", "", 1.967998*^6, 66.191, 19.4, 3.002, 1.565, 1548.675, 67.1, 
  382.474, 2.42, "", "", 6.403, "", 58.32, 0.48}, 
 {"GNB", "Africa", "Guinea-Bissau", "2020-05-14", 913., 77., 49.857, 3., 0., 
  0.143, 463.923, 39.126, 25.334, 1.524, 0., 0.073, 1.09, "", "", "", "", "", 
  "", "", "", "", "", "", "", "", "", "", "", "", "", "", "", "", "", "", "", 
  "", "", "", 1.967998*^6, 66.191, 19.4, 3.002, 1.565, 1548.675, 67.1, 
  382.474, 2.42, "", "", 6.403, "", 58.32, 0.48}, 
 {"GNB", "Africa", "Guinea-Bissau", "2020-05-15", 913., 0., 45.571, 3., 0., 
  0.143, 463.923, 0., 23.156, 1.524, 0., 0.073, 1.07, "", "", "", "", "", "", 
  "", "", "", "", "", "", "", "", "", "", "", "", "", "", "", "", "", "", "", 
  "", "", 1.967998*^6, 66.191, 19.4, 3.002, 1.565, 1548.675, 67.1, 382.474, 
  2.42, "", "", 6.403, "", 58.32, 0.48}, {"GNB", "Africa", "Guinea-Bissau", 
  "2020-05-16", 969., 56., 46.857, 4., 1., 0.143, 492.379, 28.455, 23.81, 
  2.033, 0.508, 0.073, 1.06, "", "", "", "", "", "", "", "", "", "", "", "", 
  "", "", "", "", "", "", "", "", "", "", "", "", "", "", "", 1.967998*^6, 
  66.191, 19.4, 3.002, 1.565, 1548.675, 67.1, 382.474, 2.42, "", "", 6.403, 
  "", 58.32, 0.48}, {"GNB", "Africa", "Guinea-Bissau", "2020-05-17", 990., 
  21., 37.714, 4., 0., 0.143, 503.049, 10.671, 19.164, 2.033, 0., 0.073, 
  1.04, "", "", "", "", "", "", "", "", "", "", "", "", "", "", "", "", "", 
  "", "", "", "", "", "", "", "", "", "", 1.967998*^6, 66.191, 19.4, 3.002, 
  1.565, 1548.675, 67.1, 382.474, 2.42, "", "", 6.403, "", 58.32, 0.48}, 
 {"GNB", "Africa", "Guinea-Bissau", "2020-05-18", 1032., 42., 38.714, 4., 0., 
  0.143, 524.391, 21.341, 19.672, 2.033, 0., 0.073, 1.03, "", "", "", "", "", 
  "", "", "", "", "", "", "", "", "", "", "", "", "", "", "", "", "", "", "", 
  "", "", "", 1.967998*^6, 66.191, 19.4, 3.002, 1.565, 1548.675, 67.1, 
  382.474, 2.42, "", "", 6.403, "", 58.32, 0.48}, 
 {"GNB", "Africa", "Guinea-Bissau", "2020-05-19", 1038., 6., 31.143, 6., 2., 
  0.429, 527.44, 3.049, 15.825, 3.049, 1.016, 0.218, 1.02, "", "", "", "", 
  "", "", "", "", "", "", "", "", "", "", "", "", "", "", "", "", "", "", "", 
  "", "", "", "", 1.967998*^6, 66.191, 19.4, 3.002, 1.565, 1548.675, 67.1, 
  382.474, 2.42, "", "", 6.403, "", 58.32, 0.48}, 
 {"GNB", "Africa", "Guinea-Bissau", "2020-05-20", 1089., 51., 36.143, 6., 0., 
  0.429, 553.354, 25.915, 18.365, 3.049, 0., 0.218, 1.01, "", "", "", "", "", 
  "", "", "", "", "", "", "", "", "", "", "", "", "", "", "", "", "", "", "", 
  "", "", "", 1.967998*^6, 66.191, 19.4, 3.002, 1.565, 1548.675, 67.1, 
  382.474, 2.42, "", "", 6.403, "", 58.32, 0.48}, 
 {"GNB", "Africa", "Guinea-Bissau", "2020-05-21", 1109., 20., 28., 6., 0., 
  0.429, 563.517, 10.163, 14.228, 3.049, 0., 0.218, 1., "", "", "", "", "", 
  "", "", "", "", "", "", "", "", "", "", "", "", "", "", "", "", "", "", "", 
  "", "", "", 1.967998*^6, 66.191, 19.4, 3.002, 1.565, 1548.675, 67.1, 
  382.474, 2.42, "", "", 6.403, "", 58.32, 0.48}, 
 {"GNB", "Africa", "Guinea-Bissau", "2020-05-22", 1114., 5., 28.714, 6., 0., 
  0.429, 566.057, 2.541, 14.591, 3.049, 0., 0.218, 0.99, "", "", "", "", "", 
  "", "", "", "", "", "", "", "", "", "", "", "", "", "", "", "", "", "", "", 
  "", "", "", 1.967998*^6, 66.191, 19.4, 3.002, 1.565, 1548.675, 67.1, 
  382.474, 2.42, "", "", 6.403, "", 58.32, 0.48}, 
 {"GNB", "Africa", "Guinea-Bissau", "2020-05-23", 1114., 0., 20.714, 6., 0., 
  0.286, 566.057, 0., 10.526, 3.049, 0., 0.145, 0.99, "", "", "", "", "", "", 
  "", "", "", "", "", "", "", "", "", "", "", "", "", "", "", "", "", "", "", 
  "", "", 1.967998*^6, 66.191, 19.4, 3.002, 1.565, 1548.675, 67.1, 382.474, 
  2.42, "", "", 6.403, "", 58.32, 0.48}, {"GNB", "Africa", "Guinea-Bissau", 
  "2020-05-24", 1114., 0., 17.714, 6., 0., 0.286, 566.057, 0., 9.001, 3.049, 
  0., 0.145, 0.99, "", "", "", "", "", "", "", "", "", "", "", "", "", "", 
  "", "", "", "", "", "", "", "", "", "", "", "", "", 1.967998*^6, 66.191, 
  19.4, 3.002, 1.565, 1548.675, 67.1, 382.474, 2.42, "", "", 6.403, "", 
  58.32, 0.48}, {"GNB", "Africa", "Guinea-Bissau", "2020-05-25", 1178., 64., 
  20.857, 7., 1., 0.429, 598.578, 32.52, 10.598, 3.557, 0.508, 0.218, 0.99, 
  "", "", "", "", "", "", "", "", "", "", "", "", "", "", "", "", "", "", "", 
  "", "", "", "", "", "", "", "", 1.967998*^6, 66.191, 19.4, 3.002, 1.565, 
  1548.675, 67.1, 382.474, 2.42, "", "", 6.403, "", 58.32, 0.48}, 
 {"GNB", "Africa", "Guinea-Bissau", "2020-05-26", 1178., 0., 20., 7., 0., 
  0.143, 598.578, 0., 10.163, 3.557, 0., 0.073, 0.99, "", "", "", "", "", "", 
  "", "", "", "", "", "", "", "", "", "", "", "", "", "", "", "", "", "", "", 
  "", "", 1.967998*^6, 66.191, 19.4, 3.002, 1.565, 1548.675, 67.1, 382.474, 
  2.42, "", "", 6.403, "", 58.32, 0.48}, {"GNB", "Africa", "Guinea-Bissau", 
  "2020-05-27", 1195., 17., 15.143, 7., 0., 0.143, 607.216, 8.638, 7.695, 
  3.557, 0., 0.073, 0.99, "", "", "", "", "", "", "", "", "", "", "", "", "", 
  "", "", "", "", "", "", "", "", "", "", "", "", "", "", 1.967998*^6, 
  66.191, 19.4, 3.002, 1.565, 1548.675, 67.1, 382.474, 2.42, "", "", 6.403, 
  "", 58.32, 0.48}, {"GNB", "Africa", "Guinea-Bissau", "2020-05-28", 1195., 
  0., 12.286, 8., 1., 0.286, 607.216, 0., 6.243, 4.065, 0.508, 0.145, 0.98, 
  "", "", "", "", "", "", "", "", "", "", "", "", "", "", "", "", "", "", "", 
  "", "", "", "", "", "", "", "", 1.967998*^6, 66.191, 19.4, 3.002, 1.565, 
  1548.675, 67.1, 382.474, 2.42, "", "", 6.403, "", 58.32, 0.48}, 
 {"GNB", "Africa", "Guinea-Bissau", "2020-05-29", 1256., 61., 20.286, 8., 0., 
  0.286, 638.212, 30.996, 10.308, 4.065, 0., 0.145, 0.99, "", "", "", "", "", 
  "", "", "", "", "", "", "", "", "", "", "", "", "", "", "", "", "", "", "", 
  "", "", "", 1.967998*^6, 66.191, 19.4, 3.002, 1.565, 1548.675, 67.1, 
  382.474, 2.42, "", "", 6.403, "", 58.32, 0.48}, 
 {"GNB", "Africa", "Guinea-Bissau", "2020-05-30", 1256., 0., 20.286, 8., 0., 
  0.286, 638.212, 0., 10.308, 4.065, 0., 0.145, 0.99, "", "", "", "", "", "", 
  "", "", "", "", "", "", "", "", "", "", "", "", "", "", "", "", "", "", "", 
  "", "", 1.967998*^6, 66.191, 19.4, 3.002, 1.565, 1548.675, 67.1, 382.474, 
  2.42, "", "", 6.403, "", 58.32, 0.48}, {"GNB", "Africa", "Guinea-Bissau", 
  "2020-05-31", 1256., 0., 20.286, 8., 0., 0.286, 638.212, 0., 10.308, 4.065, 
  0., 0.145, 0.99, "", "", "", "", "", "", "", "", "", "", "", "", "", "", 
  "", "", "", "", "", "", "", "", "", "", "", "", "", 1.967998*^6, 66.191, 
  19.4, 3.002, 1.565, 1548.675, 67.1, 382.474, 2.42, "", "", 6.403, "", 
  58.32, 0.48}, {"GNB", "Africa", "Guinea-Bissau", "2020-06-01", 1339., 83., 
  23., 8., 0., 0.143, 680.387, 42.175, 11.687, 4.065, 0., 0.073, 0.99, "", 
  "", "", "", "", "", "", "", "", "", "", "", "", "", "", "", "", "", "", "", 
  "", "", "", "", "", "", "", 1.967998*^6, 66.191, 19.4, 3.002, 1.565, 
  1548.675, 67.1, 382.474, 2.42, "", "", 6.403, "", 58.32, 0.48}, 
 {"GNB", "Africa", "Guinea-Bissau", "2020-06-02", 1339., 0., 23., 8., 0., 
  0.143, 680.387, 0., 11.687, 4.065, 0., 0.073, 0.98, "", "", "", "", "", "", 
  "", "", "", "", "", "", "", "", "", "", "", "", "", "", "", "", "", "", "", 
  "", "", 1.967998*^6, 66.191, 19.4, 3.002, 1.565, 1548.675, 67.1, 382.474, 
  2.42, "", "", 6.403, "", 58.32, 0.48}, {"GNB", "Africa", "Guinea-Bissau", 
  "2020-06-03", 1339., 0., 20.571, 8., 0., 0.143, 680.387, 0., 10.453, 4.065, 
  0., 0.073, 0.98, "", "", "", "", "", "", "", "", "", "", "", "", "", "", 
  "", "", "", "", "", "", "", "", "", "", "", "", "", 1.967998*^6, 66.191, 
  19.4, 3.002, 1.565, 1548.675, 67.1, 382.474, 2.42, "", "", 6.403, "", 
  58.32, 0.48}, {"GNB", "Africa", "Guinea-Bissau", "2020-06-04", 1339., 0., 
  20.571, 8., 0., 0., 680.387, 0., 10.453, 4.065, 0., 0., 0.97, "", "", "", 
  "", "", "", "", "", "", "", "", "", "", "", "", "", "", "", "", "", "", "", 
  "", "", "", "", "", 1.967998*^6, 66.191, 19.4, 3.002, 1.565, 1548.675, 
  67.1, 382.474, 2.42, "", "", 6.403, "", 58.32, 0.48}, 
 {"GNB", "Africa", "Guinea-Bissau", "2020-06-05", 1368., 29., 16., 12., 4., 
  0.571, 695.123, 14.736, 8.13, 6.098, 2.033, 0.29, 0.97, "", "", "", "", "", 
  "", "", "", "", "", "", "", "", "", "", "", "", "", "", "", "", "", "", "", 
  "", "", "", 1.967998*^6, 66.191, 19.4, 3.002, 1.565, 1548.675, 67.1, 
  382.474, 2.42, "", "", 6.403, "", 58.32, 0.48}, 
 {"GNB", "Africa", "Guinea-Bissau", "2020-06-06", 1368., 0., 16., 12., 0., 
  0.571, 695.123, 0., 8.13, 6.098, 0., 0.29, 0.98, "", "", "", "", "", "", 
  "", "", "", "", "", "", "", "", "", "", "", "", "", "", "", "", "", "", "", 
  "", "", 1.967998*^6, 66.191, 19.4, 3.002, 1.565, 1548.675, 67.1, 382.474, 
  2.42, "", "", 6.403, "", 58.32, 0.48}, {"GNB", "Africa", "Guinea-Bissau", 
  "2020-06-07", 1368., 0., 16., 12., 0., 0.571, 695.123, 0., 8.13, 6.098, 0., 
  0.29, 0.98, "", "", "", "", "", "", "", "", "", "", "", "", "", "", "", "", 
  "", "", "", "", "", "", "", "", "", "", "", 1.967998*^6, 66.191, 19.4, 
  3.002, 1.565, 1548.675, 67.1, 382.474, 2.42, "", "", 6.403, "", 58.32, 
  0.48}, {"GNB", "Africa", "Guinea-Bissau", "2020-06-08", 1389., 21., 7.143, 
  12., 0., 0.571, 705.793, 10.671, 3.63, 6.098, 0., 0.29, 0.98, "", "", "", 
  "", "", "", "", "", "", "", "", "", "", "", "", "", "", "", "", "", "", "", 
  "", "", "", "", "", 1.967998*^6, 66.191, 19.4, 3.002, 1.565, 1548.675, 
  67.1, 382.474, 2.42, "", "", 6.403, "", 58.32, 0.48}, 
 {"GNB", "Africa", "Guinea-Bissau", "2020-06-09", 1389., 0., 7.143, 12., 0., 
  0.571, 705.793, 0., 3.63, 6.098, 0., 0.29, 0.99, "", "", "", "", "", "", 
  "", "", "", "", "", "", "", "", "", "", "", "", "", "", "", "", "", "", "", 
  "", "", 1.967998*^6, 66.191, 19.4, 3.002, 1.565, 1548.675, 67.1, 382.474, 
  2.42, "", "", 6.403, "", 58.32, 0.48}, {"GNB", "Africa", "Guinea-Bissau", 
  "2020-06-10", 1389., 0., 7.143, 12., 0., 0.571, 705.793, 0., 3.63, 6.098, 
  0., 0.29, 1., "", "", "", "", "", "", "", "", "", "", "", "", "", "", "", 
  "", "", "", "", "", "", "", "", "", "", "", "", 1.967998*^6, 66.191, 19.4, 
  3.002, 1.565, 1548.675, 67.1, 382.474, 2.42, "", "", 6.403, "", 58.32, 
  0.48}, {"GNB", "Africa", "Guinea-Bissau", "2020-06-11", 1389., 0., 7.143, 
  12., 0., 0.571, 705.793, 0., 3.63, 6.098, 0., 0.29, 1.01, "", "", "", "", 
  "", "", "", "", "", "", "", "", "", "", "", "", "", "", "", "", "", "", "", 
  "", "", "", "", 1.967998*^6, 66.191, 19.4, 3.002, 1.565, 1548.675, 67.1, 
  382.474, 2.42, "", "", 6.403, "", 58.32, 0.48}, 
 {"GNB", "Africa", "Guinea-Bissau", "2020-06-12", 1460., 71., 13.143, 15., 
  3., 0.429, 741.871, 36.077, 6.678, 7.622, 1.524, 0.218, 1.03, "", "", "", 
  "", "", "", "", "", "", "", "", "", "", "", "", "", "", "", "", "", "", "", 
  "", "", "", "", "", 1.967998*^6, 66.191, 19.4, 3.002, 1.565, 1548.675, 
  67.1, 382.474, 2.42, "", "", 6.403, "", 58.32, 0.48}, 
 {"GNB", "Africa", "Guinea-Bissau", "2020-06-13", 1460., 0., 13.143, 15., 0., 
  0.429, 741.871, 0., 6.678, 7.622, 0., 0.218, 1.02, "", "", "", "", "", "", 
  "", "", "", "", "", "", "", "", "", "", "", "", "", "", "", "", "", "", "", 
  "", "", 1.967998*^6, 66.191, 19.4, 3.002, 1.565, 1548.675, 67.1, 382.474, 
  2.42, "", "", 6.403, "", 58.32, 0.48}, {"GNB", "Africa", "Guinea-Bissau", 
  "2020-06-14", 1460., 0., 13.143, 15., 0., 0.429, 741.871, 0., 6.678, 7.622, 
  0., 0.218, 1.02, "", "", "", "", "", "", "", "", "", "", "", "", "", "", 
  "", "", "", "", "", "", "", "", "", "", "", "", "", 1.967998*^6, 66.191, 
  19.4, 3.002, 1.565, 1548.675, 67.1, 382.474, 2.42, "", "", 6.403, "", 
  58.32, 0.48}, {"GNB", "Africa", "Guinea-Bissau", "2020-06-15", 1492., 32., 
  14.714, 15., 0., 0.429, 758.131, 16.26, 7.477, 7.622, 0., 0.218, 1.02, "", 
  "", "", "", "", "", "", "", "", "", "", "", "", "", "", "", "", "", "", "", 
  "", "", "", "", "", "", "", 1.967998*^6, 66.191, 19.4, 3.002, 1.565, 
  1548.675, 67.1, 382.474, 2.42, "", "", 6.403, "", 58.32, 0.48}, 
 {"GNB", "Africa", "Guinea-Bissau", "2020-06-16", 1492., 0., 14.714, 15., 0., 
  0.429, 758.131, 0., 7.477, 7.622, 0., 0.218, 1.02, "", "", "", "", "", "", 
  "", "", "", "", "", "", "", "", "", "", "", "", "", "", "", "", "", "", "", 
  "", "", 1.967998*^6, 66.191, 19.4, 3.002, 1.565, 1548.675, 67.1, 382.474, 
  2.42, "", "", 6.403, "", 58.32, 0.48}, {"GNB", "Africa", "Guinea-Bissau", 
  "2020-06-17", 1492., 0., 14.714, 15., 0., 0.429, 758.131, 0., 7.477, 7.622, 
  0., 0.218, 1.02, "", "", "", "", "", "", "", "", "", "", "", "", "", "", 
  "", "", "", "", "", "", "", "", "", "", "", "", "", 1.967998*^6, 66.191, 
  19.4, 3.002, 1.565, 1548.675, 67.1, 382.474, 2.42, "", "", 6.403, "", 
  58.32, 0.48}, {"GNB", "Africa", "Guinea-Bissau", "2020-06-18", 1492., 0., 
  14.714, 15., 0., 0.429, 758.131, 0., 7.477, 7.622, 0., 0.218, 1.02, "", "", 
  "", "", "", "", "", "", "", "", "", "", "", "", "", "", "", "", "", "", "", 
  "", "", "", "", "", "", 1.967998*^6, 66.191, 19.4, 3.002, 1.565, 1548.675, 
  67.1, 382.474, 2.42, "", "", 6.403, "", 58.32, 0.48}, 
 {"GNB", "Africa", "Guinea-Bissau", "2020-06-19", 1541., 49., 11.571, 17., 
  2., 0.286, 783.029, 24.898, 5.88, 8.638, 1.016, 0.145, 1.02, "", "", "", 
  "", "", "", "", "", "", "", "", "", "", "", "", "", "", "", "", "", "", "", 
  "", "", "", "", "", 1.967998*^6, 66.191, 19.4, 3.002, 1.565, 1548.675, 
  67.1, 382.474, 2.42, "", "", 6.403, "", 58.32, 0.48}, 
 {"GNB", "Africa", "Guinea-Bissau", "2020-06-20", 1541., 0., 11.571, 17., 0., 
  0.286, 783.029, 0., 5.88, 8.638, 0., 0.145, 1.02, "", "", "", "", "", "", 
  "", "", "", "", "", "", "", "", "", "", "", "", "", "", "", "", "", "", "", 
  "", "", 1.967998*^6, 66.191, 19.4, 3.002, 1.565, 1548.675, 67.1, 382.474, 
  2.42, "", "", 6.403, "", 58.32, 0.48}, {"GNB", "Africa", "Guinea-Bissau", 
  "2020-06-21", 1541., 0., 11.571, 17., 0., 0.286, 783.029, 0., 5.88, 8.638, 
  0., 0.145, 1.01, "", "", "", "", "", "", "", "", "", "", "", "", "", "", 
  "", "", "", "", "", "", "", "", "", "", "", "", "", 1.967998*^6, 66.191, 
  19.4, 3.002, 1.565, 1548.675, 67.1, 382.474, 2.42, "", "", 6.403, "", 
  58.32, 0.48}, {"GNB", "Africa", "Guinea-Bissau", "2020-06-22", 1556., 15., 
  9.143, 19., 2., 0.571, 790.651, 7.622, 4.646, 9.654, 1.016, 0.29, 1.01, "", 
  "", "", "", "", "", "", "", "", "", "", "", "", "", "", "", "", "", "", "", 
  "", "", "", "", "", "", "", 1.967998*^6, 66.191, 19.4, 3.002, 1.565, 
  1548.675, 67.1, 382.474, 2.42, "", "", 6.403, "", 58.32, 0.48}, 
 {"GNB", "Africa", "Guinea-Bissau", "2020-06-23", 1556., 0., 9.143, 19., 0., 
  0.571, 790.651, 0., 4.646, 9.654, 0., 0.29, 1.01, "", "", "", "", "", "", 
  "", "", "", "", "", "", "", "", "", "", "", "", "", "", "", "", "", "", "", 
  "", "", 1.967998*^6, 66.191, 19.4, 3.002, 1.565, 1548.675, 67.1, 382.474, 
  2.42, "", "", 6.403, "", 58.32, 0.48}, {"GNB", "Africa", "Guinea-Bissau", 
  "2020-06-24", 1556., 0., 9.143, 19., 0., 0.571, 790.651, 0., 4.646, 9.654, 
  0., 0.29, 1.02, "", "", "", "", "", "", "", "", "", "", "", "", "", "", "", 
  "", "", "", "", "", "", "", "", "", "", "", "", 1.967998*^6, 66.191, 19.4, 
  3.002, 1.565, 1548.675, 67.1, 382.474, 2.42, "", "", 6.403, "", 58.32, 
  0.48}, {"GNB", "Africa", "Guinea-Bissau", "2020-06-25", 1556., 0., 9.143, 
  19., 0., 0.571, 790.651, 0., 4.646, 9.654, 0., 0.29, 1.02, "", "", "", "", 
  "", "", "", "", "", "", "", "", "", "", "", "", "", "", "", "", "", "", "", 
  "", "", "", "", 1.967998*^6, 66.191, 19.4, 3.002, 1.565, 1548.675, 67.1, 
  382.474, 2.42, "", "", 6.403, "", 58.32, 0.48}, 
 {"GNB", "Africa", "Guinea-Bissau", "2020-06-26", 1614., 58., 10.429, 22., 
  3., 0.714, 820.123, 29.472, 5.299, 11.179, 1.524, 0.363, 1.03, "", "", "", 
  "", "", "", "", "", "", "", "", "", "", "", "", "", "", "", "", "", "", "", 
  "", "", "", "", "", 1.967998*^6, 66.191, 19.4, 3.002, 1.565, 1548.675, 
  67.1, 382.474, 2.42, "", "", 6.403, "", 58.32, 0.48}, 
 {"GNB", "Africa", "Guinea-Bissau", "2020-06-27", 1614., 0., 10.429, 22., 0., 
  0.714, 820.123, 0., 5.299, 11.179, 0., 0.363, 1.02, "", "", "", "", "", "", 
  "", "", "", "", "", "", "", "", "", "", "", "", "", "", "", "", "", "", "", 
  "", "", 1.967998*^6, 66.191, 19.4, 3.002, 1.565, 1548.675, 67.1, 382.474, 
  2.42, "", "", 6.403, "", 58.32, 0.48}, {"GNB", "Africa", "Guinea-Bissau", 
  "2020-06-28", 1614., 0., 10.429, 22., 0., 0.714, 820.123, 0., 5.299, 
  11.179, 0., 0.363, 1.01, "", "", "", "", "", "", "", "", "", "", "", "", 
  "", "", "", "", "", "", "", "", "", "", "", "", "", "", "", 1.967998*^6, 
  66.191, 19.4, 3.002, 1.565, 1548.675, 67.1, 382.474, 2.42, "", "", 6.403, 
  "", 58.32, 0.48}, {"GNB", "Africa", "Guinea-Bissau", "2020-06-29", 1654., 
  40., 14., 24., 2., 0.714, 840.448, 20.325, 7.114, 12.195, 1.016, 0.363, 1., 
  "", "", "", "", "", "", "", "", "", "", "", "", "", "", "", "", "", "", "", 
  "", "", "", "", "", "", "", "", 1.967998*^6, 66.191, 19.4, 3.002, 1.565, 
  1548.675, 67.1, 382.474, 2.42, "", "", 6.403, "", 58.32, 0.48}, 
 {"GNB", "Africa", "Guinea-Bissau", "2020-06-30", 1654., 0., 14., 24., 0., 
  0.714, 840.448, 0., 7.114, 12.195, 0., 0.363, 0.99, "", "", "", "", "", "", 
  "", "", "", "", "", "", "", "", "", "", "", "", "", "", "", "", "", "", "", 
  "", "", 1.967998*^6, 66.191, 19.4, 3.002, 1.565, 1548.675, 67.1, 382.474, 
  2.42, "", "", 6.403, "", 58.32, 0.48}, {"GNB", "Africa", "Guinea-Bissau", 
  "2020-07-01", 1654., 0., 14., 24., 0., 0.714, 840.448, 0., 7.114, 12.195, 
  0., 0.363, 0.97, "", "", "", "", "", "", "", "", "", "", "", "", "", "", 
  "", "", "", "", "", "", "", "", "", "", "", "", "", 1.967998*^6, 66.191, 
  19.4, 3.002, 1.565, 1548.675, 67.1, 382.474, 2.42, "", "", 6.403, "", 
  58.32, 0.48}, {"GNB", "Africa", "Guinea-Bissau", "2020-07-02", 1654., 0., 
  14., 24., 0., 0.714, 840.448, 0., 7.114, 12.195, 0., 0.363, 0.96, "", "", 
  "", "", "", "", "", "", "", "", "", "", "", "", "", "", "", "", "", "", "", 
  "", "", "", "", "", "", 1.967998*^6, 66.191, 19.4, 3.002, 1.565, 1548.675, 
  67.1, 382.474, 2.42, "", "", 6.403, "", 58.32, 0.48}, 
 {"GNB", "Africa", "Guinea-Bissau", "2020-07-03", 1765., 111., 21.571, 25., 
  1., 0.429, 896.851, 56.402, 10.961, 12.703, 0.508, 0.218, 0.95, "", "", "", 
  "", "", "", "", "", "", "", "", "", "", "", "", "", "", "", "", "", "", "", 
  "", "", "", "", "", 1.967998*^6, 66.191, 19.4, 3.002, 1.565, 1548.675, 
  67.1, 382.474, 2.42, "", "", 6.403, "", 58.32, 0.48}, 
 {"GNB", "Africa", "Guinea-Bissau", "2020-07-04", 1765., 0., 21.571, 25., 0., 
  0.429, 896.851, 0., 10.961, 12.703, 0., 0.218, 0.95, "", "", "", "", "", 
  "", "", "", "", "", "", "", "", "", "", "", "", "", "", "", "", "", "", "", 
  "", "", "", 1.967998*^6, 66.191, 19.4, 3.002, 1.565, 1548.675, 67.1, 
  382.474, 2.42, "", "", 6.403, "", 58.32, 0.48}, 
 {"GNB", "Africa", "Guinea-Bissau", "2020-07-05", 1765., 0., 21.571, 25., 0., 
  0.429, 896.851, 0., 10.961, 12.703, 0., 0.218, 0.94, "", "", "", "", "", 
  "", "", "", "", "", "", "", "", "", "", "", "", "", "", "", "", "", "", "", 
  "", "", "", 1.967998*^6, 66.191, 19.4, 3.002, 1.565, 1548.675, 67.1, 
  382.474, 2.42, "", "", 6.403, "", 58.32, 0.48}, 
 {"GNB", "Africa", "Guinea-Bissau", "2020-07-06", 1790., 25., 19.429, 25., 
  0., 0.143, 909.554, 12.703, 9.872, 12.703, 0., 0.073, 0.93, "", "", "", "", 
  "", "", "", "", "", "", "", "", "", "", "", "", "", "", "", "", "", "", "", 
  "", "", "", "", 1.967998*^6, 66.191, 19.4, 3.002, 1.565, 1548.675, 67.1, 
  382.474, 2.42, "", "", 6.403, "", 58.32, 0.48}, 
 {"GNB", "Africa", "Guinea-Bissau", "2020-07-07", 1790., 0., 19.429, 25., 0., 
  0.143, 909.554, 0., 9.872, 12.703, 0., 0.073, 0.92, "", "", "", "", "", "", 
  "", "", "", "", "", "", "", "", "", "", "", "", "", "", "", "", "", "", "", 
  "", "", 1.967998*^6, 66.191, 19.4, 3.002, 1.565, 1548.675, 67.1, 382.474, 
  2.42, "", "", 6.403, "", 58.32, 0.48}, {"GNB", "Africa", "Guinea-Bissau", 
  "2020-07-08", 1790., 0., 19.429, 25., 0., 0.143, 909.554, 0., 9.872, 
  12.703, 0., 0.073, 0.92, "", "", "", "", "", "", "", "", "", "", "", "", 
  "", "", "", "", "", "", "", "", "", "", "", "", "", "", "", 1.967998*^6, 
  66.191, 19.4, 3.002, 1.565, 1548.675, 67.1, 382.474, 2.42, "", "", 6.403, 
  "", 58.32, 0.48}, {"GNB", "Africa", "Guinea-Bissau", "2020-07-09", 1790., 
  0., 19.429, 25., 0., 0.143, 909.554, 0., 9.872, 12.703, 0., 0.073, 0.91, 
  "", "", "", "", "", "", "", "", "", "", "", "", "", "", "", "", "", "", "", 
  "", "", "", "", "", "", "", "", 1.967998*^6, 66.191, 19.4, 3.002, 1.565, 
  1548.675, 67.1, 382.474, 2.42, "", "", 6.403, "", 58.32, 0.48}, 
 {"GNB", "Africa", "Guinea-Bissau", "2020-07-10", 1842., 52., 11., 26., 1., 
  0.143, 935.977, 26.423, 5.589, 13.211, 0.508, 0.073, 0.92, "", "", "", "", 
  "", "", "", "", "", "", "", "", "", "", "", "", "", "", "", "", "", "", "", 
  "", "", "", "", 1.967998*^6, 66.191, 19.4, 3.002, 1.565, 1548.675, 67.1, 
  382.474, 2.42, "", "", 6.403, "", 58.32, 0.48}, 
 {"GNB", "Africa", "Guinea-Bissau", "2020-07-11", 1842., 0., 11., 26., 0., 
  0.143, 935.977, 0., 5.589, 13.211, 0., 0.073, 0.91, "", "", "", "", "", "", 
  "", "", "", "", "", "", "", "", "", "", "", "", "", "", "", "", "", "", "", 
  "", "", 1.967998*^6, 66.191, 19.4, 3.002, 1.565, 1548.675, 67.1, 382.474, 
  2.42, "", "", 6.403, "", 58.32, 0.48}, {"GNB", "Africa", "Guinea-Bissau", 
  "2020-07-12", 1842., 0., 11., 26., 0., 0.143, 935.977, 0., 5.589, 13.211, 
  0., 0.073, 0.9, "", "", "", "", "", "", "", "", "", "", "", "", "", "", "", 
  "", "", "", "", "", "", "", "", "", "", "", "", 1.967998*^6, 66.191, 19.4, 
  3.002, 1.565, 1548.675, 67.1, 382.474, 2.42, "", "", 6.403, "", 58.32, 
  0.48}, {"GNB", "Africa", "Guinea-Bissau", "2020-07-13", 1842., 0., 7.429, 
  26., 0., 0.143, 935.977, 0., 3.775, 13.211, 0., 0.073, 0.9, "", "", "", "", 
  "", "", "", "", "", "", "", "", "", "", "", "", "", "", "", "", "", "", "", 
  "", "", "", "", 1.967998*^6, 66.191, 19.4, 3.002, 1.565, 1548.675, 67.1, 
  382.474, 2.42, "", "", 6.403, "", 58.32, 0.48}, 
 {"GNB", "Africa", "Guinea-Bissau", "2020-07-14", 1842., 0., 7.429, 26., 0., 
  0.143, 935.977, 0., 3.775, 13.211, 0., 0.073, 0.9, "", "", "", "", "", "", 
  "", "", "", "", "", "", "", "", "", "", "", "", "", "", "", "", "", "", "", 
  "", "", 1.967998*^6, 66.191, 19.4, 3.002, 1.565, 1548.675, 67.1, 382.474, 
  2.42, "", "", 6.403, "", 58.32, 0.48}, {"GNB", "Africa", "Guinea-Bissau", 
  "2020-07-15", 1842., 0., 7.429, 26., 0., 0.143, 935.977, 0., 3.775, 13.211, 
  0., 0.073, 0.9, "", "", "", "", "", "", "", "", "", "", "", "", "", "", "", 
  "", "", "", "", "", "", "", "", "", "", "", "", 1.967998*^6, 66.191, 19.4, 
  3.002, 1.565, 1548.675, 67.1, 382.474, 2.42, "", "", 6.403, "", 58.32, 
  0.48}, {"GNB", "Africa", "Guinea-Bissau", "2020-07-16", 1902., 60., 16., 
  26., 0., 0.143, 966.464, 30.488, 8.13, 13.211, 0., 0.073, 0.91, "", "", "", 
  "", "", "", "", "", "", "", "", "", "", "", "", "", "", "", "", "", "", "", 
  "", "", "", "", "", 1.967998*^6, 66.191, 19.4, 3.002, 1.565, 1548.675, 
  67.1, 382.474, 2.42, "", "", 6.403, "", 58.32, 0.48}, 
 {"GNB", "Africa", "Guinea-Bissau", "2020-07-17", 1927., 25., 12.143, 26., 
  0., 0., 979.168, 12.703, 6.17, 13.211, 0., 0., 0.89, "", "", "", "", "", 
  "", "", "", "", "", "", "", "", "", "", "", "", "", "", "", "", "", "", "", 
  "", "", "", 1.967998*^6, 66.191, 19.4, 3.002, 1.565, 1548.675, 67.1, 
  382.474, 2.42, "", "", 6.403, "", 58.32, 0.48}, 
 {"GNB", "Africa", "Guinea-Bissau", "2020-07-18", 1949., 22., 15.286, 26., 
  0., 0., 990.347, 11.179, 7.767, 13.211, 0., 0., 0.87, "", "", "", "", "", 
  "", "", "", "", "", "", "", "", "", "", "", "", "", "", "", "", "", "", "", 
  "", "", "", 1.967998*^6, 66.191, 19.4, 3.002, 1.565, 1548.675, 67.1, 
  382.474, 2.42, "", "", 6.403, "", 58.32, 0.48}, 
 {"GNB", "Africa", "Guinea-Bissau", "2020-07-19", 1949., 0., 15.286, 26., 0., 
  0., 990.347, 0., 7.767, 13.211, 0., 0., 0.85, "", "", "", "", "", "", "", 
  "", "", "", "", "", "", "", "", "", "", "", "", "", "", "", "", "", "", "", 
  "", 1.967998*^6, 66.191, 19.4, 3.002, 1.565, 1548.675, 67.1, 382.474, 2.42, 
  "", "", 6.403, "", 58.32, 0.48}, {"GNB", "Africa", "Guinea-Bissau", 
  "2020-07-20", 1949., 0., 15.286, 26., 0., 0., 990.347, 0., 7.767, 13.211, 
  0., 0., 0.83, "", "", "", "", "", "", "", "", "", "", "", "", "", "", "", 
  "", "", "", "", "", "", "", "", "", "", "", "", 1.967998*^6, 66.191, 19.4, 
  3.002, 1.565, 1548.675, 67.1, 382.474, 2.42, "", "", 6.403, "", 58.32, 
  0.48}, {"GNB", "Africa", "Guinea-Bissau", "2020-07-21", 1954., 5., 16., 
  26., 0., 0., 992.887, 2.541, 8.13, 13.211, 0., 0., 0.81, "", "", "", "", 
  "", "", "", "", "", "", "", "", "", "", "", "", "", "", "", "", "", "", "", 
  "", "", "", "", 1.967998*^6, 66.191, 19.4, 3.002, 1.565, 1548.675, 67.1, 
  382.474, 2.42, "", "", 6.403, "", 58.32, 0.48}, 
 {"GNB", "Africa", "Guinea-Bissau", "2020-07-22", 1954., 0., 16., 26., 0., 
  0., 992.887, 0., 8.13, 13.211, 0., 0., 0.8, "", "", "", "", "", "", "", "", 
  "", "", "", "", "", "", "", "", "", "", "", "", "", "", "", "", "", "", "", 
  1.967998*^6, 66.191, 19.4, 3.002, 1.565, 1548.675, 67.1, 382.474, 2.42, "", 
  "", 6.403, "", 58.32, 0.48}, {"GNB", "Africa", "Guinea-Bissau", 
  "2020-07-23", 1954., 0., 7.429, 26., 0., 0., 992.887, 0., 3.775, 13.211, 
  0., 0., 0.78, "", "", "", "", "", "", "", "", "", "", "", "", "", "", "", 
  "", "", "", "", "", "", "", "", "", "", "", "", 1.967998*^6, 66.191, 19.4, 
  3.002, 1.565, 1548.675, 67.1, 382.474, 2.42, "", "", 6.403, "", 58.32, 
  0.48}, {"GNB", "Africa", "Guinea-Bissau", "2020-07-24", 1954., 0., 3.857, 
  26., 0., 0., 992.887, 0., 1.96, 13.211, 0., 0., 0.78, "", "", "", "", "", 
  "", "", "", "", "", "", "", "", "", "", "", "", "", "", "", "", "", "", "", 
  "", "", "", 1.967998*^6, 66.191, 19.4, 3.002, 1.565, 1548.675, 67.1, 
  382.474, 2.42, "", "", 6.403, "", 58.32, 0.48}, 
 {"GNB", "Africa", "Guinea-Bissau", "2020-07-25", 1954., 0., 0.714, 26., 0., 
  0., 992.887, 0., 0.363, 13.211, 0., 0., 0.77, "", "", "", "", "", "", "", 
  "", "", "", "", "", "", "", "", "", "", "", "", "", "", "", "", "", "", "", 
  "", 1.967998*^6, 66.191, 19.4, 3.002, 1.565, 1548.675, 67.1, 382.474, 2.42, 
  "", "", 6.403, "", 58.32, 0.48}, {"GNB", "Africa", "Guinea-Bissau", 
  "2020-07-26", 1954., 0., 0.714, 26., 0., 0., 992.887, 0., 0.363, 13.211, 
  0., 0., 0.77, "", "", "", "", "", "", "", "", "", "", "", "", "", "", "", 
  "", "", "", "", "", "", "", "", "", "", "", "", 1.967998*^6, 66.191, 19.4, 
  3.002, 1.565, 1548.675, 67.1, 382.474, 2.42, "", "", 6.403, "", 58.32, 
  0.48}, {"GNB", "Africa", "Guinea-Bissau", "2020-07-27", 1954., 0., 0.714, 
  26., 0., 0., 992.887, 0., 0.363, 13.211, 0., 0., 0.77, "", "", "", "", "", 
  "", "", "", "", "", "", "", "", "", "", "", "", "", "", "", "", "", "", "", 
  "", "", "", 1.967998*^6, 66.191, 19.4, 3.002, 1.565, 1548.675, 67.1, 
  382.474, 2.42, "", "", 6.403, "", 58.32, 0.48}, 
 {"GNB", "Africa", "Guinea-Bissau", "2020-07-28", 1954., 0., 0., 26., 0., 0., 
  992.887, 0., 0., 13.211, 0., 0., 0.78, "", "", "", "", "", "", "", "", "", 
  "", "", "", "", "", "", "", "", "", "", "", "", "", "", "", "", "", "", 
  1.967998*^6, 66.191, 19.4, 3.002, 1.565, 1548.675, 67.1, 382.474, 2.42, "", 
  "", 6.403, "", 58.32, 0.48}, {"GNB", "Africa", "Guinea-Bissau", 
  "2020-07-29", 1954., 0., 0., 26., 0., 0., 992.887, 0., 0., 13.211, 0., 0., 
  0.78, "", "", "", "", "", "", "", "", "", "", "", "", "", "", "", "", "", 
  "", "", "", "", "", "", "", "", "", "", 1.967998*^6, 66.191, 19.4, 3.002, 
  1.565, 1548.675, 67.1, 382.474, 2.42, "", "", 6.403, "", 58.32, 0.48}, 
 {"GNB", "Africa", "Guinea-Bissau", "2020-07-30", 1981., 27., 3.857, 26., 0., 
  0., 1006.607, 13.72, 1.96, 13.211, 0., 0., 0.79, "", "", "", "", "", "", 
  "", "", "", "", "", "", "", "", "", "", "", "", "", "", "", "", "", "", "", 
  "", "", 1.967998*^6, 66.191, 19.4, 3.002, 1.565, 1548.675, 67.1, 382.474, 
  2.42, "", "", 6.403, "", 58.32, 0.48}, {"GNB", "Africa", "Guinea-Bissau", 
  "2020-07-31", 1981., 0., 3.857, 26., 0., 0., 1006.607, 0., 1.96, 13.211, 
  0., 0., 0.77, "", "", "", "", "", "", "", "", "", "", "", "", "", "", "", 
  "", "", "", "", "", "", "", "", "", "", "", "", 1.967998*^6, 66.191, 19.4, 
  3.002, 1.565, 1548.675, 67.1, 382.474, 2.42, "", "", 6.403, "", 58.32, 
  0.48}, {"GNB", "Africa", "Guinea-Bissau", "2020-08-01", 1981., 0., 3.857, 
  27., 1., 0.143, 1006.607, 0., 1.96, 13.72, 0.508, 0.073, 0.76, "", "", "", 
  "", "", "", "", "", "", "", "", "", "", "", "", "", "", "", "", "", "", "", 
  "", "", "", "", "", 1.967998*^6, 66.191, 19.4, 3.002, 1.565, 1548.675, 
  67.1, 382.474, 2.42, "", "", 6.403, "", 58.32, 0.48}, 
 {"GNB", "Africa", "Guinea-Bissau", "2020-08-02", 1981., 0., 3.857, 27., 0., 
  0.143, 1006.607, 0., 1.96, 13.72, 0., 0.073, 0.75, "", "", "", "", "", "", 
  "", "", "", "", "", "", "", "", "", "", "", "", "", "", "", "", "", "", "", 
  "", "", 1.967998*^6, 66.191, 19.4, 3.002, 1.565, 1548.675, 67.1, 382.474, 
  2.42, "", "", 6.403, "", 58.32, 0.48}, {"GNB", "Africa", "Guinea-Bissau", 
  "2020-08-03", 1981., 0., 3.857, 27., 0., 0.143, 1006.607, 0., 1.96, 13.72, 
  0., 0.073, 0.74, "", "", "", "", "", "", "", "", "", "", "", "", "", "", 
  "", "", "", "", "", "", "", "", "", "", "", "", "", 1.967998*^6, 66.191, 
  19.4, 3.002, 1.565, 1548.675, 67.1, 382.474, 2.42, "", "", 6.403, "", 
  58.32, 0.48}, {"GNB", "Africa", "Guinea-Bissau", "2020-08-04", 1981., 0., 
  3.857, 27., 0., 0.143, 1006.607, 0., 1.96, 13.72, 0., 0.073, 0.73, "", "", 
  "", "", "", "", "", "", "", "", "", "", "", "", "", "", "", "", "", "", "", 
  "", "", "", "", "", "", 1.967998*^6, 66.191, 19.4, 3.002, 1.565, 1548.675, 
  67.1, 382.474, 2.42, "", "", 6.403, "", 58.32, 0.48}, 
 {"GNB", "Africa", "Guinea-Bissau", "2020-08-05", 2032., 51., 11.143, 27., 
  0., 0.143, 1032.521, 25.915, 5.662, 13.72, 0., 0.073, 0.73, "", "", "", "", 
  "", "", "", "", "", "", "", "", "", "", "", "", "", "", "", "", "", "", "", 
  "", "", "", "", 1.967998*^6, 66.191, 19.4, 3.002, 1.565, 1548.675, 67.1, 
  382.474, 2.42, "", "", 6.403, "", 58.32, 0.48}, 
 {"GNB", "Africa", "Guinea-Bissau", "2020-08-06", 2032., 0., 7.286, 27., 0., 
  0.143, 1032.521, 0., 3.702, 13.72, 0., 0.073, 0.73, "", "", "", "", "", "", 
  "", "", "", "", "", "", "", "", "", "", "", "", "", "", "", "", "", "", "", 
  "", "", 1.967998*^6, 66.191, 19.4, 3.002, 1.565, 1548.675, 67.1, 382.474, 
  2.42, "", "", 6.403, "", 58.32, 0.48}, {"GNB", "Africa", "Guinea-Bissau", 
  "2020-08-07", 2032., 0., 7.286, 27., 0., 0.143, 1032.521, 0., 3.702, 13.72, 
  0., 0.073, 0.73, "", "", "", "", "", "", "", "", "", "", "", "", "", "", 
  "", "", "", "", "", "", "", "", "", "", "", "", "", 1.967998*^6, 66.191, 
  19.4, 3.002, 1.565, 1548.675, 67.1, 382.474, 2.42, "", "", 6.403, "", 
  58.32, 0.48}, {"GNB", "Africa", "Guinea-Bissau", "2020-08-08", 2052., 20., 
  10.143, 29., 2., 0.286, 1042.684, 10.163, 5.154, 14.736, 1.016, 0.145, 
  0.74, "", "", "", "", "", "", "", "", "", "", "", "", "", "", "", "", "", 
  "", "", "", "", "", "", "", "", "", "", 1.967998*^6, 66.191, 19.4, 3.002, 
  1.565, 1548.675, 67.1, 382.474, 2.42, "", "", 6.403, "", 58.32, 0.48}, 
 {"GNB", "Africa", "Guinea-Bissau", "2020-08-09", 2052., 0., 10.143, 29., 0., 
  0.286, 1042.684, 0., 5.154, 14.736, 0., 0.145, 0.74, "", "", "", "", "", 
  "", "", "", "", "", "", "", "", "", "", "", "", "", "", "", "", "", "", "", 
  "", "", "", 1.967998*^6, 66.191, 19.4, 3.002, 1.565, 1548.675, 67.1, 
  382.474, 2.42, "", "", 6.403, "", 58.32, 0.48}, 
 {"GNB", "Africa", "Guinea-Bissau", "2020-08-10", 2052., 0., 10.143, 29., 0., 
  0.286, 1042.684, 0., 5.154, 14.736, 0., 0.145, 0.74, "", "", "", "", "", 
  "", "", "", "", "", "", "", "", "", "", "", "", "", "", "", "", "", "", "", 
  "", "", "", 1.967998*^6, 66.191, 19.4, 3.002, 1.565, 1548.675, 67.1, 
  382.474, 2.42, "", "", 6.403, "", 58.32, 0.48}, 
 {"GNB", "Africa", "Guinea-Bissau", "2020-08-11", 2088., 36., 15.286, 29., 
  0., 0.286, 1060.977, 18.293, 7.767, 14.736, 0., 0.145, 0.74, "", "", "", 
  "", "", "", "", "", "", "", "", "", "", "", "", "", "", "", "", "", "", "", 
  "", "", "", "", "", 1.967998*^6, 66.191, 19.4, 3.002, 1.565, 1548.675, 
  67.1, 382.474, 2.42, "", "", 6.403, "", 58.32, 0.48}, 
 {"GNB", "Africa", "Guinea-Bissau", "2020-08-12", 2088., 0., 8., 29., 0., 
  0.286, 1060.977, 0., 4.065, 14.736, 0., 0.145, 0.73, "", "", "", "", "", 
  "", "", "", "", "", "", "", "", "", "", "", "", "", "", "", "", "", "", "", 
  "", "", "", 1.967998*^6, 66.191, 19.4, 3.002, 1.565, 1548.675, 67.1, 
  382.474, 2.42, "", "", 6.403, "", 58.32, 0.48}, 
 {"GNB", "Africa", "Guinea-Bissau", "2020-08-13", 2088., 0., 8., 29., 0., 
  0.286, 1060.977, 0., 4.065, 14.736, 0., 0.145, 0.72, "", "", "", "", "", 
  "", "", "", "", "", "", "", "", "", "", "", "", "", "", "", "", "", "", "", 
  "", "", "", 1.967998*^6, 66.191, 19.4, 3.002, 1.565, 1548.675, 67.1, 
  382.474, 2.42, "", "", 6.403, "", 58.32, 0.48}, 
 {"GNB", "Africa", "Guinea-Bissau", "2020-08-14", 2088., 0., 8., 29., 0., 
  0.286, 1060.977, 0., 4.065, 14.736, 0., 0.145, 0.71, "", "", "", "", "", 
  "", "", "", "", "", "", "", "", "", "", "", "", "", "", "", "", "", "", "", 
  "", "", "", 1.967998*^6, 66.191, 19.4, 3.002, 1.565, 1548.675, 67.1, 
  382.474, 2.42, "", "", 6.403, "", 58.32, 0.48}, 
 {"GNB", "Africa", "Guinea-Bissau", "2020-08-15", 2117., 29., 9.286, 33., 4., 
  0.571, 1075.712, 14.736, 4.718, 16.768, 2.033, 0.29, 0.71, "", "", "", "", 
  "", "", "", "", "", "", "", "", "", "", "", "", "", "", "", "", "", "", "", 
  "", "", "", "", 1.967998*^6, 66.191, 19.4, 3.002, 1.565, 1548.675, 67.1, 
  382.474, 2.42, "", "", 6.403, "", 58.32, 0.48}, 
 {"GNB", "Africa", "Guinea-Bissau", "2020-08-16", 2117., 0., 9.286, 33., 0., 
  0.571, 1075.712, 0., 4.718, 16.768, 0., 0.29, 0.69, "", "", "", "", "", "", 
  "", "", "", "", "", "", "", "", "", "", "", "", "", "", "", "", "", "", "", 
  "", "", 1.967998*^6, 66.191, 19.4, 3.002, 1.565, 1548.675, 67.1, 382.474, 
  2.42, "", "", 6.403, "", 58.32, 0.48}, {"GNB", "Africa", "Guinea-Bissau", 
  "2020-08-17", 2117., 0., 9.286, 33., 0., 0.571, 1075.712, 0., 4.718, 
  16.768, 0., 0.29, 0.67, "", "", "", "", "", "", "", "", "", "", "", "", "", 
  "", "", "", "", "", "", "", "", "", "", "", "", "", "", 1.967998*^6, 
  66.191, 19.4, 3.002, 1.565, 1548.675, 67.1, 382.474, 2.42, "", "", 6.403, 
  "", 58.32, 0.48}, {"GNB", "Africa", "Guinea-Bissau", "2020-08-18", 2117., 
  0., 4.143, 33., 0., 0.571, 1075.712, 0., 2.105, 16.768, 0., 0.29, 0.66, "", 
  "", "", "", "", "", "", "", "", "", "", "", "", "", "", "", "", "", "", "", 
  "", "", "", "", "", "", "", 1.967998*^6, 66.191, 19.4, 3.002, 1.565, 
  1548.675, 67.1, 382.474, 2.42, "", "", 6.403, "", 58.32, 0.48}, 
 {"GNB", "Africa", "Guinea-Bissau", "2020-08-19", 2117., 0., 4.143, 33., 0., 
  0.571, 1075.712, 0., 2.105, 16.768, 0., 0.29, 0.65, "", "", "", "", "", "", 
  "", "", "", "", "", "", "", "", "", "", "", "", "", "", "", "", "", "", "", 
  "", "", 1.967998*^6, 66.191, 19.4, 3.002, 1.565, 1548.675, 67.1, 382.474, 
  2.42, "", "", 6.403, "", 58.32, 0.48}, {"GNB", "Africa", "Guinea-Bissau", 
  "2020-08-20", 2149., 32., 8.714, 33., 0., 0.571, 1091.973, 16.26, 4.428, 
  16.768, 0., 0.29, 0.64, "", "", "", "", "", "", "", "", "", "", "", "", "", 
  "", "", "", "", "", "", "", "", "", "", "", "", "", "", 1.967998*^6, 
  66.191, 19.4, 3.002, 1.565, 1548.675, 67.1, 382.474, 2.42, "", "", 6.403, 
  "", 58.32, 0.48}, {"GNB", "Africa", "Guinea-Bissau", "2020-08-21", 2149., 
  0., 8.714, 33., 0., 0.571, 1091.973, 0., 4.428, 16.768, 0., 0.29, 0.61, "", 
  "", "", "", "", "", "", "", "", "", "", "", "", "", "", "", "", "", "", "", 
  "", "", "", "", "", "", "", 1.967998*^6, 66.191, 19.4, 3.002, 1.565, 
  1548.675, 67.1, 382.474, 2.42, "", "", 6.403, "", 58.32, 0.48}, 
 {"GNB", "Africa", "Guinea-Bissau", "2020-08-22", 2149., 0., 4.571, 33., 0., 
  0., 1091.973, 0., 2.323, 16.768, 0., 0., 0.58, "", "", "", "", "", "", "", 
  "", "", "", "", "", "", "", "", "", "", "", "", "", "", "", "", "", "", "", 
  "", 1.967998*^6, 66.191, 19.4, 3.002, 1.565, 1548.675, 67.1, 382.474, 2.42, 
  "", "", 6.403, "", 58.32, 0.48}, {"GNB", "Africa", "Guinea-Bissau", 
  "2020-08-23", 2149., 0., 4.571, 33., 0., 0., 1091.973, 0., 2.323, 16.768, 
  0., 0., 0.56, "", "", "", "", "", "", "", "", "", "", "", "", "", "", "", 
  "", "", "", "", "", "", "", "", "", "", "", "", 1.967998*^6, 66.191, 19.4, 
  3.002, 1.565, 1548.675, 67.1, 382.474, 2.42, "", "", 6.403, "", 58.32, 
  0.48}, {"GNB", "Africa", "Guinea-Bissau", "2020-08-24", 2149., 0., 4.571, 
  33., 0., 0., 1091.973, 0., 2.323, 16.768, 0., 0., 0.54, "", "", "", "", "", 
  "", "", "", "", "", "", "", "", "", "", "", "", "", "", "", "", "", "", "", 
  "", "", "", 1.967998*^6, 66.191, 19.4, 3.002, 1.565, 1548.675, 67.1, 
  382.474, 2.42, "", "", 6.403, "", 58.32, 0.48}, 
 {"GNB", "Africa", "Guinea-Bissau", "2020-08-25", 2149., 0., 4.571, 33., 0., 
  0., 1091.973, 0., 2.323, 16.768, 0., 0., 0.52, "", "", "", "", "", "", "", 
  "", "", "", "", "", "", "", "", "", "", "", "", "", "", "", "", "", "", "", 
  "", 1.967998*^6, 66.191, 19.4, 3.002, 1.565, 1548.675, 67.1, 382.474, 2.42, 
  "", "", 6.403, "", 58.32, 0.48}, {"GNB", "Africa", "Guinea-Bissau", 
  "2020-08-26", 2205., 56., 12.571, 34., 1., 0.143, 1120.428, 28.455, 6.388, 
  17.276, 0.508, 0.073, 0.5, "", "", "", "", "", "", "", "", "", "", "", "", 
  "", "", "", "", "", "", "", "", "", "", "", "", "", "", "", 1.967998*^6, 
  66.191, 19.4, 3.002, 1.565, 1548.675, 67.1, 382.474, 2.42, "", "", 6.403, 
  "", 58.32, 0.48}, {"GNB", "Africa", "Guinea-Bissau", "2020-08-27", 2205., 
  0., 8., 34., 0., 0.143, 1120.428, 0., 4.065, 17.276, 0., 0.073, 0.48, "", 
  "", "", "", "", "", "", "", "", "", "", "", "", "", "", "", "", "", "", "", 
  "", "", "", "", "", "", "", 1.967998*^6, 66.191, 19.4, 3.002, 1.565, 
  1548.675, 67.1, 382.474, 2.42, "", "", 6.403, "", 58.32, 0.48}, 
 {"GNB", "Africa", "Guinea-Bissau", "2020-08-28", 2205., 0., 8., 34., 0., 
  0.143, 1120.428, 0., 4.065, 17.276, 0., 0.073, 0.47, "", "", "", "", "", 
  "", "", "", "", "", "", "", "", "", "", "", "", "", "", "", "", "", "", "", 
  "", "", "", 1.967998*^6, 66.191, 19.4, 3.002, 1.565, 1548.675, 67.1, 
  382.474, 2.42, "", "", 6.403, "", 58.32, 0.48}, 
 {"GNB", "Africa", "Guinea-Bissau", "2020-08-29", 2205., 0., 8., 34., 0., 
  0.143, 1120.428, 0., 4.065, 17.276, 0., 0.073, 0.46, "", "", "", "", "", 
  "", "", "", "", "", "", "", "", "", "", "", "", "", "", "", "", "", "", "", 
  "", "", "", 1.967998*^6, 66.191, 19.4, 3.002, 1.565, 1548.675, 67.1, 
  382.474, 2.42, "", "", 6.403, "", 58.32, 0.48}, 
 {"GNB", "Africa", "Guinea-Bissau", "2020-08-30", 2205., 0., 8., 34., 0., 
  0.143, 1120.428, 0., 4.065, 17.276, 0., 0.073, 0.45, "", "", "", "", "", 
  "", "", "", "", "", "", "", "", "", "", "", "", "", "", "", "", "", "", "", 
  "", "", "", 1.967998*^6, 66.191, 19.4, 3.002, 1.565, 1548.675, 67.1, 
  382.474, 2.42, "", "", 6.403, "", 58.32, 0.48}, 
 {"GNB", "Africa", "Guinea-Bissau", "2020-08-31", 2205., 0., 8., 34., 0., 
  0.143, 1120.428, 0., 4.065, 17.276, 0., 0.073, 0.44, "", "", "", "", "", 
  "", "", "", "", "", "", "", "", "", "", "", "", "", "", "", "", "", "", "", 
  "", "", "", 1.967998*^6, 66.191, 19.4, 3.002, 1.565, 1548.675, 67.1, 
  382.474, 2.42, "", "", 6.403, "", 58.32, 0.48}, 
 {"GNB", "Africa", "Guinea-Bissau", "2020-09-01", 2205., 0., 8., 34., 0., 
  0.143, 1120.428, 0., 4.065, 17.276, 0., 0.073, 0.44, "", "", "", "", "", 
  "", "", "", "", "", "", "", "", "", "", "", "", "", "", "", "", "", "", "", 
  "", "", "", 1.967998*^6, 66.191, 19.4, 3.002, 1.565, 1548.675, 67.1, 
  382.474, 2.42, "", "", 6.403, "", 58.32, 0.48}, 
 {"GNB", "Africa", "Guinea-Bissau", "2020-09-02", 2205., 0., 0., 34., 0., 0., 
  1120.428, 0., 0., 17.276, 0., 0., 0.43, "", "", "", "", "", "", "", "", "", 
  "", "", "", "", "", "", "", "", "", "", "", "", "", "", "", "", "", "", 
  1.967998*^6, 66.191, 19.4, 3.002, 1.565, 1548.675, 67.1, 382.474, 2.42, "", 
  "", 6.403, "", 58.32, 0.48}, {"GNB", "Africa", "Guinea-Bissau", 
  "2020-09-03", 2205., 0., 0., 34., 0., 0., 1120.428, 0., 0., 17.276, 0., 0., 
  0.42, "", "", "", "", "", "", "", "", "", "", "", "", "", "", "", "", "", 
  "", "", "", "", "", "", "", "", "", "", 1.967998*^6, 66.191, 19.4, 3.002, 
  1.565, 1548.675, 67.1, 382.474, 2.42, "", "", 6.403, "", 58.32, 0.48}, 
 {"GNB", "Africa", "Guinea-Bissau", "2020-09-04", 2245., 40., 5.714, 38., 4., 
  0.571, 1140.753, 20.325, 2.904, 19.309, 2.033, 0.29, 0.42, "", "", "", "", 
  "", "", "", "", "", "", "", "", "", "", "", "", "", "", "", "", "", "", "", 
  "", "", "", "", 1.967998*^6, 66.191, 19.4, 3.002, 1.565, 1548.675, 67.1, 
  382.474, 2.42, "", "", 6.403, "", 58.32, 0.48}, 
 {"GNB", "Africa", "Guinea-Bissau", "2020-09-05", 2245., 0., 5.714, 38., 0., 
  0.571, 1140.753, 0., 2.904, 19.309, 0., 0.29, 0.42, "", "", "", "", "", "", 
  "", "", "", "", "", "", "", "", "", "", "", "", "", "", "", "", "", "", "", 
  "", "", 1.967998*^6, 66.191, 19.4, 3.002, 1.565, 1548.675, 67.1, 382.474, 
  2.42, "", "", 6.403, "", 58.32, 0.48}, {"GNB", "Africa", "Guinea-Bissau", 
  "2020-09-06", 2245., 0., 5.714, 38., 0., 0.571, 1140.753, 0., 2.904, 
  19.309, 0., 0.29, 0.43, "", "", "", "", "", "", "", "", "", "", "", "", "", 
  "", "", "", "", "", "", "", "", "", "", "", "", "", "", 1.967998*^6, 
  66.191, 19.4, 3.002, 1.565, 1548.675, 67.1, 382.474, 2.42, "", "", 6.403, 
  "", 58.32, 0.48}, {"GNB", "Africa", "Guinea-Bissau", "2020-09-07", 2245., 
  0., 5.714, 38., 0., 0.571, 1140.753, 0., 2.904, 19.309, 0., 0.29, 0.43, "", 
  "", "", "", "", "", "", "", "", "", "", "", "", "", "", "", "", "", "", "", 
  "", "", "", "", "", "", "", 1.967998*^6, 66.191, 19.4, 3.002, 1.565, 
  1548.675, 67.1, 382.474, 2.42, "", "", 6.403, "", 58.32, 0.48}, 
 {"GNB", "Africa", "Guinea-Bissau", "2020-09-08", 2245., 0., 5.714, 38., 0., 
  0.571, 1140.753, 0., 2.904, 19.309, 0., 0.29, 0.43, "", "", "", "", "", "", 
  "", "", "", "", "", "", "", "", "", "", "", "", "", "", "", "", "", "", "", 
  "", "", 1.967998*^6, 66.191, 19.4, 3.002, 1.565, 1548.675, 67.1, 382.474, 
  2.42, "", "", 6.403, "", 58.32, 0.48}, {"GNB", "Africa", "Guinea-Bissau", 
  "2020-09-09", 2245., 0., 5.714, 38., 0., 0.571, 1140.753, 0., 2.904, 
  19.309, 0., 0.29, 0.44, "", "", "", "", "", "", "", "", "", "", "", "", "", 
  "", "", "", "", "", "", "", "", "", "", "", "", "", "", 1.967998*^6, 
  66.191, 19.4, 3.002, 1.565, 1548.675, 67.1, 382.474, 2.42, "", "", 6.403, 
  "", 58.32, 0.48}, {"GNB", "Africa", "Guinea-Bissau", "2020-09-10", 2275., 
  30., 10., 39., 1., 0.714, 1155.997, 15.244, 5.081, 19.817, 0.508, 0.363, 
  0.44, "", "", "", "", "", "", "", "", "", "", "", "", "", "", "", "", "", 
  "", "", "", "", "", "", "", "", "", "", 1.967998*^6, 66.191, 19.4, 3.002, 
  1.565, 1548.675, 67.1, 382.474, 2.42, "", "", 6.403, "", 58.32, 0.48}, 
 {"GNB", "Africa", "Guinea-Bissau", "2020-09-11", 2275., 0., 4.286, 39., 0., 
  0.143, 1155.997, 0., 2.178, 19.817, 0., 0.073, 0.42, "", "", "", "", "", 
  "", "", "", "", "", "", "", "", "", "", "", "", "", "", "", "", "", "", "", 
  "", "", "", 1.967998*^6, 66.191, 19.4, 3.002, 1.565, 1548.675, 67.1, 
  382.474, 2.42, "", "", 6.403, "", 58.32, 0.48}, 
 {"GNB", "Africa", "Guinea-Bissau", "2020-09-12", 2275., 0., 4.286, 39., 0., 
  0.143, 1155.997, 0., 2.178, 19.817, 0., 0.073, 0.41, "", "", "", "", "", 
  "", "", "", "", "", "", "", "", "", "", "", "", "", "", "", "", "", "", "", 
  "", "", "", 1.967998*^6, 66.191, 19.4, 3.002, 1.565, 1548.675, 67.1, 
  382.474, 2.42, "", "", 6.403, "", 58.32, 0.48}, 
 {"GNB", "Africa", "Guinea-Bissau", "2020-09-13", 2275., 0., 4.286, 39., 0., 
  0.143, 1155.997, 0., 2.178, 19.817, 0., 0.073, 0.39, "", "", "", "", "", 
  "", "", "", "", "", "", "", "", "", "", "", "", "", "", "", "", "", "", "", 
  "", "", "", 1.967998*^6, 66.191, 19.4, 3.002, 1.565, 1548.675, 67.1, 
  382.474, 2.42, "", "", 6.403, "", 58.32, 0.48}, 
 {"GNB", "Africa", "Guinea-Bissau", "2020-09-14", 2275., 0., 4.286, 39., 0., 
  0.143, 1155.997, 0., 2.178, 19.817, 0., 0.073, 0.37, "", "", "", "", "", 
  "", "", "", "", "", "", "", "", "", "", "", "", "", "", "", "", "", "", "", 
  "", "", "", 1.967998*^6, 66.191, 19.4, 3.002, 1.565, 1548.675, 67.1, 
  382.474, 2.42, "", "", 6.403, "", 58.32, 0.48}, 
 {"GNB", "Africa", "Guinea-Bissau", "2020-09-15", 2275., 0., 4.286, 39., 0., 
  0.143, 1155.997, 0., 2.178, 19.817, 0., 0.073, 0.36, "", "", "", "", "", 
  "", "", "", "", "", "", "", "", "", "", "", "", "", "", "", "", "", "", "", 
  "", "", "", 1.967998*^6, 66.191, 19.4, 3.002, 1.565, 1548.675, 67.1, 
  382.474, 2.42, "", "", 6.403, "", 58.32, 0.48}, 
 {"GNB", "Africa", "Guinea-Bissau", "2020-09-16", 2275., 0., 4.286, 39., 0., 
  0.143, 1155.997, 0., 2.178, 19.817, 0., 0.073, 0.35, "", "", "", "", "", 
  "", "", "", "", "", "", "", "", "", "", "", "", "", "", "", "", "", "", "", 
  "", "", "", 1.967998*^6, 66.191, 19.4, 3.002, 1.565, 1548.675, 67.1, 
  382.474, 2.42, "", "", 6.403, "", 58.32, 0.48}, 
 {"GNB", "Africa", "Guinea-Bissau", "2020-09-17", 2275., 0., 0., 39., 0., 0., 
  1155.997, 0., 0., 19.817, 0., 0., 0.33, "", "", "", "", "", "", "", "", "", 
  "", "", "", "", "", "", "", "", "", "", "", "", "", "", "", "", "", "", 
  1.967998*^6, 66.191, 19.4, 3.002, 1.565, 1548.675, 67.1, 382.474, 2.42, "", 
  "", 6.403, "", 58.32, 0.48}, {"GNB", "Africa", "Guinea-Bissau", 
  "2020-09-18", 2303., 28., 4., 39., 0., 0., 1170.225, 14.228, 2.033, 19.817, 
  0., 0., 0.32, "", "", "", "", "", "", "", "", "", "", "", "", "", "", "", 
  "", "", "", "", "", "", "", "", "", "", "", "", 1.967998*^6, 66.191, 19.4, 
  3.002, 1.565, 1548.675, 67.1, 382.474, 2.42, "", "", 6.403, "", 58.32, 
  0.48}, {"GNB", "Africa", "Guinea-Bissau", "2020-09-19", 2303., 0., 4., 39., 
  0., 0., 1170.225, 0., 2.033, 19.817, 0., 0., 0.31, "", "", "", "", "", "", 
  "", "", "", "", "", "", "", "", "", "", "", "", "", "", "", "", "", "", "", 
  "", "", 1.967998*^6, 66.191, 19.4, 3.002, 1.565, 1548.675, 67.1, 382.474, 
  2.42, "", "", 6.403, "", 58.32, 0.48}, {"GNB", "Africa", "Guinea-Bissau", 
  "2020-09-20", 2303., 0., 4., 39., 0., 0., 1170.225, 0., 2.033, 19.817, 0., 
  0., 0.31, "", "", "", "", "", "", "", "", "", "", "", "", "", "", "", "", 
  "", "", "", "", "", "", "", "", "", "", "", 1.967998*^6, 66.191, 19.4, 
  3.002, 1.565, 1548.675, 67.1, 382.474, 2.42, "", "", 6.403, "", 58.32, 
  0.48}, {"GNB", "Africa", "Guinea-Bissau", "2020-09-21", 2303., 0., 4., 39., 
  0., 0., 1170.225, 0., 2.033, 19.817, 0., 0., 0.3, "", "", "", "", "", "", 
  "", "", "", "", "", "", "", "", "", "", "", "", "", "", "", "", "", "", "", 
  "", "", 1.967998*^6, 66.191, 19.4, 3.002, 1.565, 1548.675, 67.1, 382.474, 
  2.42, "", "", 6.403, "", 58.32, 0.48}, {"GNB", "Africa", "Guinea-Bissau", 
  "2020-09-22", 2324., 21., 7., 39., 0., 0., 1180.896, 10.671, 3.557, 19.817, 
  0., 0., 0.29, "", "", "", "", "", "", "", "", "", "", "", "", "", "", "", 
  "", "", "", "", "", "", "", "", "", "", "", "", 1.967998*^6, 66.191, 19.4, 
  3.002, 1.565, 1548.675, 67.1, 382.474, 2.42, "", "", 6.403, "", 58.32, 
  0.48}, {"GNB", "Africa", "Guinea-Bissau", "2020-09-23", 2324., 0., 7., 39., 
  0., 0., 1180.896, 0., 3.557, 19.817, 0., 0., 0.29, "", "", "", "", "", "", 
  "", "", "", "", "", "", "", "", "", "", "", "", "", "", "", "", "", "", "", 
  "", "", 1.967998*^6, 66.191, 19.4, 3.002, 1.565, 1548.675, 67.1, 382.474, 
  2.42, "", "", 6.403, "", 58.32, 0.48}, {"GNB", "Africa", "Guinea-Bissau", 
  "2020-09-24", 2324., 0., 7., 39., 0., 0., 1180.896, 0., 3.557, 19.817, 0., 
  0., 0.28, "", "", "", "", "", "", "", "", "", "", "", "", "", "", "", "", 
  "", "", "", "", "", "", "", "", "", "", "", 1.967998*^6, 66.191, 19.4, 
  3.002, 1.565, 1548.675, 67.1, 382.474, 2.42, "", "", 6.403, "", 58.32, 
  0.48}, {"GNB", "Africa", "Guinea-Bissau", "2020-09-25", 2324., 0., 3., 39., 
  0., 0., 1180.896, 0., 1.524, 19.817, 0., 0., 0.28, "", "", "", "", "", "", 
  "", "", "", "", "", "", "", "", "", "", "", "", "", "", "", "", "", "", "", 
  "", "", 1.967998*^6, 66.191, 19.4, 3.002, 1.565, 1548.675, 67.1, 382.474, 
  2.42, "", "", 6.403, "", 58.32, 0.48}, {"GNB", "Africa", "Guinea-Bissau", 
  "2020-09-26", 2324., 0., 3., 39., 0., 0., 1180.896, 0., 1.524, 19.817, 0., 
  0., 0.28, "", "", "", "", "", "", "", "", "", "", "", "", "", "", "", "", 
  "", "", "", "", "", "", "", "", "", "", "", 1.967998*^6, 66.191, 19.4, 
  3.002, 1.565, 1548.675, 67.1, 382.474, 2.42, "", "", 6.403, "", 58.32, 
  0.48}, {"GNB", "Africa", "Guinea-Bissau", "2020-09-27", 2324., 0., 3., 39., 
  0., 0., 1180.896, 0., 1.524, 19.817, 0., 0., 0.27, "", "", "", "", "", "", 
  "", "", "", "", "", "", "", "", "", "", "", "", "", "", "", "", "", "", "", 
  "", "", 1.967998*^6, 66.191, 19.4, 3.002, 1.565, 1548.675, 67.1, 382.474, 
  2.42, "", "", 6.403, "", 58.32, 0.48}, {"GNB", "Africa", "Guinea-Bissau", 
  "2020-09-28", 2324., 0., 3., 39., 0., 0., 1180.896, 0., 1.524, 19.817, 0., 
  0., 0.27, "", "", "", "", "", "", "", "", "", "", "", "", "", "", "", "", 
  "", "", "", "", "", "", "", "", "", "", "", 1.967998*^6, 66.191, 19.4, 
  3.002, 1.565, 1548.675, 67.1, 382.474, 2.42, "", "", 6.403, "", 58.32, 
  0.48}, {"GNB", "Africa", "Guinea-Bissau", "2020-09-29", 2324., 0., 0., 39., 
  0., 0., 1180.896, 0., 0., 19.817, 0., 0., 0.27, "", "", "", "", "", "", "", 
  "", "", "", "", "", "", "", "", "", "", "", "", "", "", "", "", "", "", "", 
  "", 1.967998*^6, 66.191, 19.4, 3.002, 1.565, 1548.675, 67.1, 382.474, 2.42, 
  "", "", 6.403, "", 58.32, 0.48}, {"GNB", "Africa", "Guinea-Bissau", 
  "2020-09-30", 2324., 0., 0., 39., 0., 0., 1180.896, 0., 0., 19.817, 0., 0., 
  0.27, "", "", "", "", "", "", "", "", "", "", "", "", "", "", "", "", "", 
  "", "", "", "", "", "", "", "", "", "", 1.967998*^6, 66.191, 19.4, 3.002, 
  1.565, 1548.675, 67.1, 382.474, 2.42, "", "", 6.403, "", 58.32, 0.48}, 
 {"GNB", "Africa", "Guinea-Bissau", "2020-10-01", 2324., 0., 0., 39., 0., 0., 
  1180.896, 0., 0., 19.817, 0., 0., 0.28, "", "", "", "", "", "", "", "", "", 
  "", "", "", "", "", "", "", "", "", "", "", "", "", "", "", "", "", "", 
  1.967998*^6, 66.191, 19.4, 3.002, 1.565, 1548.675, 67.1, 382.474, 2.42, "", 
  "", 6.403, "", 58.32, 0.48}, {"GNB", "Africa", "Guinea-Bissau", 
  "2020-10-02", 2362., 38., 5.429, 39., 0., 0., 1200.204, 19.309, 2.758, 
  19.817, 0., 0., 0.28, "", "", "", "", "", "", "", "", "", "", "", "", "", 
  "", "", "", "", "", "", "", "", "", "", "", "", "", "", 1.967998*^6, 
  66.191, 19.4, 3.002, 1.565, 1548.675, 67.1, 382.474, 2.42, "", "", 6.403, 
  "", 58.32, 0.48}, {"GNB", "Africa", "Guinea-Bissau", "2020-10-03", 2362., 
  0., 5.429, 39., 0., 0., 1200.204, 0., 2.758, 19.817, 0., 0., 0.29, "", "", 
  "", "", "", "", "", "", "", "", "", "", "", "", "", "", "", "", "", "", "", 
  "", "", "", "", "", "", 1.967998*^6, 66.191, 19.4, 3.002, 1.565, 1548.675, 
  67.1, 382.474, 2.42, "", "", 6.403, "", 58.32, 0.48}, 
 {"GNB", "Africa", "Guinea-Bissau", "2020-10-04", 2362., 0., 5.429, 39., 0., 
  0., 1200.204, 0., 2.758, 19.817, 0., 0., 0.29, "", "", "", "", "", "", "", 
  "", "", "", "", "", "", "", "", "", "", "", "", "", "", "", "", "", "", "", 
  "", 1.967998*^6, 66.191, 19.4, 3.002, 1.565, 1548.675, 67.1, 382.474, 2.42, 
  "", "", 6.403, "", 58.32, 0.48}, {"GNB", "Africa", "Guinea-Bissau", 
  "2020-10-05", 2385., 23., 8.714, 40., 1., 0.143, 1211.891, 11.687, 4.428, 
  20.325, 0.508, 0.073, 0.29, "", "", "", "", "", "", "", "", "", "", "", "", 
  "", "", "", "", "", "", "", "", "", "", "", "", "", "", "", 1.967998*^6, 
  66.191, 19.4, 3.002, 1.565, 1548.675, 67.1, 382.474, 2.42, "", "", 6.403, 
  "", 58.32, 0.48}, {"GNB", "Africa", "Guinea-Bissau", "2020-10-06", 2385., 
  0., 8.714, 40., 0., 0.143, 1211.891, 0., 4.428, 20.325, 0., 0.073, 0.29, 
  "", "", "", "", "", "", "", "", "", "", "", "", "", "", "", "", "", "", "", 
  "", "", "", "", "", "", "", "", 1.967998*^6, 66.191, 19.4, 3.002, 1.565, 
  1548.675, 67.1, 382.474, 2.42, "", "", 6.403, "", 58.32, 0.48}, 
 {"GNB", "Africa", "Guinea-Bissau", "2020-10-07", 2385., 0., 8.714, 40., 0., 
  0.143, 1211.891, 0., 4.428, 20.325, 0., 0.073, 0.28, "", "", "", "", "", 
  "", "", "", "", "", "", "", "", "", "", "", "", "", "", "", "", "", "", "", 
  "", "", "", 1.967998*^6, 66.191, 19.4, 3.002, 1.565, 1548.675, 67.1, 
  382.474, 2.42, "", "", 6.403, "", 58.32, 0.48}, 
 {"GNB", "Africa", "Guinea-Bissau", "2020-10-08", 2385., 0., 8.714, 40., 0., 
  0.143, 1211.891, 0., 4.428, 20.325, 0., 0.073, 0.27, "", "", "", "", "", 
  "", "", "", "", "", "", "", "", "", "", "", "", "", "", "", "", "", "", "", 
  "", "", "", 1.967998*^6, 66.191, 19.4, 3.002, 1.565, 1548.675, 67.1, 
  382.474, 2.42, "", "", 6.403, "", 58.32, 0.48}, 
 {"GNB", "Africa", "Guinea-Bissau", "2020-10-09", 2385., 0., 3.286, 40., 0., 
  0.143, 1211.891, 0., 1.67, 20.325, 0., 0.073, 0.26, "", "", "", "", "", "", 
  "", "", "", "", "", "", "", "", "", "", "", "", "", "", "", "", "", "", "", 
  "", "", 1.967998*^6, 66.191, 19.4, 3.002, 1.565, 1548.675, 67.1, 382.474, 
  2.42, "", "", 6.403, "", 58.32, 0.48}, {"GNB", "Africa", "Guinea-Bissau", 
  "2020-10-10", 2385., 0., 3.286, 40., 0., 0.143, 1211.891, 0., 1.67, 20.325, 
  0., 0.073, 0.25, "", "", "", "", "", "", "", "", "", "", "", "", "", "", 
  "", "", "", "", "", "", "", "", "", "", "", "", "", 1.967998*^6, 66.191, 
  19.4, 3.002, 1.565, 1548.675, 67.1, 382.474, 2.42, "", "", 6.403, "", 
  58.32, 0.48}, {"GNB", "Africa", "Guinea-Bissau", "2020-10-11", 2385., 0., 
  3.286, 40., 0., 0.143, 1211.891, 0., 1.67, 20.325, 0., 0.073, 0.25, "", "", 
  "", "", "", "", "", "", "", "", "", "", "", "", "", "", "", "", "", "", "", 
  "", "", "", "", "", "", 1.967998*^6, 66.191, 19.4, 3.002, 1.565, 1548.675, 
  67.1, 382.474, 2.42, "", "", 6.403, "", 58.32, 0.48}, 
 {"GNB", "Africa", "Guinea-Bissau", "2020-10-12", 2389., 4., 0.571, 41., 1., 
  0.143, 1213.924, 2.033, 0.29, 20.833, 0.508, 0.073, 0.24, "", "", "", "", 
  "", "", "", "", "", "", "", "", "", "", "", "", "", "", "", "", "", "", "", 
  "", "", "", "", 1.967998*^6, 66.191, 19.4, 3.002, 1.565, 1548.675, 67.1, 
  382.474, 2.42, "", "", 6.403, "", 58.32, 0.48}, 
 {"GNB", "Africa", "Guinea-Bissau", "2020-10-13", 2389., 0., 0.571, 41., 0., 
  0.143, 1213.924, 0., 0.29, 20.833, 0., 0.073, 0.23, "", "", "", "", "", "", 
  "", "", "", "", "", "", "", "", "", "", "", "", "", "", "", "", "", "", "", 
  "", "", 1.967998*^6, 66.191, 19.4, 3.002, 1.565, 1548.675, 67.1, 382.474, 
  2.42, "", "", 6.403, "", 58.32, 0.48}, {"GNB", "Africa", "Guinea-Bissau", 
  "2020-10-14", 2389., 0., 0.571, 41., 0., 0.143, 1213.924, 0., 0.29, 20.833, 
  0., 0.073, 0.23, "", "", "", "", "", "", "", "", "", "", "", "", "", "", 
  "", "", "", "", "", "", "", "", "", "", "", "", "", 1.967998*^6, 66.191, 
  19.4, 3.002, 1.565, 1548.675, 67.1, 382.474, 2.42, "", "", 6.403, "", 
  58.32, 0.48}, {"GNB", "Africa", "Guinea-Bissau", "2020-10-15", 2389., 0., 
  0.571, 41., 0., 0.143, 1213.924, 0., 0.29, 20.833, 0., 0.073, 0.22, "", "", 
  "", "", "", "", "", "", "", "", "", "", "", "", "", "", "", "", "", "", "", 
  "", "", "", "", "", "", 1.967998*^6, 66.191, 19.4, 3.002, 1.565, 1548.675, 
  67.1, 382.474, 2.42, "", "", 6.403, "", 58.32, 0.48}, 
 {"GNB", "Africa", "Guinea-Bissau", "2020-10-16", 2389., 0., 0.571, 41., 0., 
  0.143, 1213.924, 0., 0.29, 20.833, 0., 0.073, 0.21, "", "", "", "", "", "", 
  "", "", "", "", "", "", "", "", "", "", "", "", "", "", "", "", "", "", "", 
  "", "", 1.967998*^6, 66.191, 19.4, 3.002, 1.565, 1548.675, 67.1, 382.474, 
  2.42, "", "", 6.403, "", 58.32, 0.48}, {"GNB", "Africa", "Guinea-Bissau", 
  "2020-10-17", 2389., 0., 0.571, 41., 0., 0.143, 1213.924, 0., 0.29, 20.833, 
  0., 0.073, 0.21, "", "", "", "", "", "", "", "", "", "", "", "", "", "", 
  "", "", "", "", "", "", "", "", "", "", "", "", "", 1.967998*^6, 66.191, 
  19.4, 3.002, 1.565, 1548.675, 67.1, 382.474, 2.42, "", "", 6.403, "", 
  58.32, 0.48}, {"GNB", "Africa", "Guinea-Bissau", "2020-10-18", 2389., 0., 
  0.571, 41., 0., 0.143, 1213.924, 0., 0.29, 20.833, 0., 0.073, 0.2, "", "", 
  "", "", "", "", "", "", "", "", "", "", "", "", "", "", "", "", "", "", "", 
  "", "", "", "", "", "", 1.967998*^6, 66.191, 19.4, 3.002, 1.565, 1548.675, 
  67.1, 382.474, 2.42, "", "", 6.403, "", 58.32, 0.48}, 
 {"GNB", "Africa", "Guinea-Bissau", "2020-10-19", 2403., 14., 2., 41., 0., 
  0., 1221.038, 7.114, 1.016, 20.833, 0., 0., 0.2, "", "", "", "", "", "", 
  "", "", "", "", "", "", "", "", "", "", "", "", "", "", "", "", "", "", "", 
  "", "", 1.967998*^6, 66.191, 19.4, 3.002, 1.565, 1548.675, 67.1, 382.474, 
  2.42, "", "", 6.403, "", 58.32, 0.48}, {"GNB", "Africa", "Guinea-Bissau", 
  "2020-10-20", 2403., 0., 2., 41., 0., 0., 1221.038, 0., 1.016, 20.833, 0., 
  0., 0.19, "", "", "", "", "", "", "", "", "", "", "", "", "", "", "", "", 
  "", "", "", "", "", "", "", "", "", "", "", 1.967998*^6, 66.191, 19.4, 
  3.002, 1.565, 1548.675, 67.1, 382.474, 2.42, "", "", 6.403, "", 58.32, 
  0.48}, {"GNB", "Africa", "Guinea-Bissau", "2020-10-21", 2403., 0., 2., 41., 
  0., 0., 1221.038, 0., 1.016, 20.833, 0., 0., 0.19, "", "", "", "", "", "", 
  "", "", "", "", "", "", "", "", "", "", "", "", "", "", "", "", "", "", "", 
  "", "", 1.967998*^6, 66.191, 19.4, 3.002, 1.565, 1548.675, 67.1, 382.474, 
  2.42, "", "", 6.403, "", 58.32, 0.48}, {"GNB", "Africa", "Guinea-Bissau", 
  "2020-10-22", 2403., 0., 2., 41., 0., 0., 1221.038, 0., 1.016, 20.833, 0., 
  0., 0.18, "", "", "", "", "", "", "", "", "", "", "", "", "", "", "", "", 
  "", "", "", "", "", "", "", "", "", "", "", 1.967998*^6, 66.191, 19.4, 
  3.002, 1.565, 1548.675, 67.1, 382.474, 2.42, "", "", 6.403, "", 58.32, 
  0.48}, {"GNB", "Africa", "Guinea-Bissau", "2020-10-23", 2403., 0., 2., 41., 
  0., 0., 1221.038, 0., 1.016, 20.833, 0., 0., 0.18, "", "", "", "", "", "", 
  "", "", "", "", "", "", "", "", "", "", "", "", "", "", "", "", "", "", "", 
  "", "", 1.967998*^6, 66.191, 19.4, 3.002, 1.565, 1548.675, 67.1, 382.474, 
  2.42, "", "", 6.403, "", 58.32, 0.48}, {"GNB", "Africa", "Guinea-Bissau", 
  "2020-10-24", 2403., 0., 2., 41., 0., 0., 1221.038, 0., 1.016, 20.833, 0., 
  0., 0.17, "", "", "", "", "", "", "", "", "", "", "", "", "", "", "", "", 
  "", "", "", "", "", "", "", "", "", "", "", 1.967998*^6, 66.191, 19.4, 
  3.002, 1.565, 1548.675, 67.1, 382.474, 2.42, "", "", 6.403, "", 58.32, 
  0.48}, {"GNB", "Africa", "Guinea-Bissau", "2020-10-25", 2403., 0., 2., 41., 
  0., 0., 1221.038, 0., 1.016, 20.833, 0., 0., 0.17, "", "", "", "", "", "", 
  "", "", "", "", "", "", "", "", "", "", "", "", "", "", "", "", "", "", "", 
  "", "", 1.967998*^6, 66.191, 19.4, 3.002, 1.565, 1548.675, 67.1, 382.474, 
  2.42, "", "", 6.403, "", 58.32, 0.48}, {"GNB", "Africa", "Guinea-Bissau", 
  "2020-10-26", 2403., 0., 0., 41., 0., 0., 1221.038, 0., 0., 20.833, 0., 0., 
  0.16, "", "", "", "", "", "", "", "", "", "", "", "", "", "", "", "", "", 
  "", "", "", "", "", "", "", "", "", "", 1.967998*^6, 66.191, 19.4, 3.002, 
  1.565, 1548.675, 67.1, 382.474, 2.42, "", "", 6.403, "", 58.32, 0.48}, 
 {"GNB", "Africa", "Guinea-Bissau", "2020-10-27", 2403., 0., 0., 41., 0., 0., 
  1221.038, 0., 0., 20.833, 0., 0., 0.16, "", "", "", "", "", "", "", "", "", 
  "", "", "", "", "", "", "", "", "", "", "", "", "", "", "", "", "", "", 
  1.967998*^6, 66.191, 19.4, 3.002, 1.565, 1548.675, 67.1, 382.474, 2.42, "", 
  "", 6.403, "", 58.32, 0.48}, {"GNB", "Africa", "Guinea-Bissau", 
  "2020-10-28", 2403., 0., 0., 41., 0., 0., 1221.038, 0., 0., 20.833, 0., 0., 
  0.16, "", "", "", "", "", "", "", "", "", "", "", "", "", "", "", "", "", 
  "", "", "", "", "", "", "", "", "", "", 1.967998*^6, 66.191, 19.4, 3.002, 
  1.565, 1548.675, 67.1, 382.474, 2.42, "", "", 6.403, "", 58.32, 0.48}, 
 {"GNB", "Africa", "Guinea-Bissau", "2020-10-29", 2403., 0., 0., 41., 0., 0., 
  1221.038, 0., 0., 20.833, 0., 0., 0.16, "", "", "", "", "", "", "", "", "", 
  "", "", "", "", "", "", "", "", "", "", "", "", "", "", "", "", "", "", 
  1.967998*^6, 66.191, 19.4, 3.002, 1.565, 1548.675, 67.1, 382.474, 2.42, "", 
  "", 6.403, "", 58.32, 0.48}, {"GNB", "Africa", "Guinea-Bissau", 
  "2020-10-30", 2403., 0., 0., 41., 0., 0., 1221.038, 0., 0., 20.833, 0., 0., 
  0.16, "", "", "", "", "", "", "", "", "", "", "", "", "", "", "", "", "", 
  "", "", "", "", "", "", "", "", "", "", 1.967998*^6, 66.191, 19.4, 3.002, 
  1.565, 1548.675, 67.1, 382.474, 2.42, "", "", 6.403, "", 58.32, 0.48}, 
 {"GNB", "Africa", "Guinea-Bissau", "2020-10-31", 2413., 10., 1.429, 41., 0., 
  0., 1226.119, 5.081, 0.726, 20.833, 0., 0., 0.16, "", "", "", "", "", "", 
  "", "", "", "", "", "", "", "", "", "", "", "", "", "", "", "", "", "", "", 
  "", "", 1.967998*^6, 66.191, 19.4, 3.002, 1.565, 1548.675, 67.1, 382.474, 
  2.42, "", "", 6.403, "", 58.32, 0.48}, {"GNB", "Africa", "Guinea-Bissau", 
  "2020-11-01", 2413., 0., 1.429, 41., 0., 0., 1226.119, 0., 0.726, 20.833, 
  0., 0., 0.16, "", "", "", "", "", "", "", "", "", "", "", "", "", "", "", 
  "", "", "", "", "", "", "", "", "", "", "", "", 1.967998*^6, 66.191, 19.4, 
  3.002, 1.565, 1548.675, 67.1, 382.474, 2.42, "", "", 6.403, "", 58.32, 
  0.48}, {"GNB", "Africa", "Guinea-Bissau", "2020-11-02", 2413., 0., 1.429, 
  41., 0., 0., 1226.119, 0., 0.726, 20.833, 0., 0., 0.16, "", "", "", "", "", 
  "", "", "", "", "", "", "", "", "", "", "", "", "", "", "", "", "", "", "", 
  "", "", "", 1.967998*^6, 66.191, 19.4, 3.002, 1.565, 1548.675, 67.1, 
  382.474, 2.42, "", "", 6.403, "", 58.32, 0.48}, 
 {"GNB", "Africa", "Guinea-Bissau", "2020-11-03", 2413., 0., 1.429, 41., 0., 
  0., 1226.119, 0., 0.726, 20.833, 0., 0., 0.16, "", "", "", "", "", "", "", 
  "", "", "", "", "", "", "", "", "", "", "", "", "", "", "", "", "", "", "", 
  "", 1.967998*^6, 66.191, 19.4, 3.002, 1.565, 1548.675, 67.1, 382.474, 2.42, 
  "", "", 6.403, "", 58.32, 0.48}, {"GNB", "Africa", "Guinea-Bissau", 
  "2020-11-04", 2414., 1., 1.571, 42., 1., 0.143, 1226.627, 0.508, 0.798, 
  21.341, 0.508, 0.073, 0.16, "", "", "", "", "", "", "", "", "", "", "", "", 
  "", "", "", "", "", "", "", "", "", "", "", "", "", "", "", 1.967998*^6, 
  66.191, 19.4, 3.002, 1.565, 1548.675, 67.1, 382.474, 2.42, "", "", 6.403, 
  "", 58.32, 0.48}, {"GNB", "Africa", "Guinea-Bissau", "2020-11-05", 2414., 
  0., 1.571, 42., 0., 0.143, 1226.627, 0., 0.798, 21.341, 0., 0.073, 0.16, 
  "", "", "", "", "", "", "", "", "", "", "", "", "", "", "", "", "", "", "", 
  "", "", "", "", "", "", "", "", 1.967998*^6, 66.191, 19.4, 3.002, 1.565, 
  1548.675, 67.1, 382.474, 2.42, "", "", 6.403, "", 58.32, 0.48}, 
 {"GNB", "Africa", "Guinea-Bissau", "2020-11-06", 2414., 0., 1.571, 42., 0., 
  0.143, 1226.627, 0., 0.798, 21.341, 0., 0.073, 0.16, "", "", "", "", "", 
  "", "", "", "", "", "", "", "", "", "", "", "", "", "", "", "", "", "", "", 
  "", "", "", 1.967998*^6, 66.191, 19.4, 3.002, 1.565, 1548.675, 67.1, 
  382.474, 2.42, "", "", 6.403, "", 58.32, 0.48}, 
 {"GNB", "Africa", "Guinea-Bissau", "2020-11-07", 2414., 0., 0.143, 42., 0., 
  0.143, 1226.627, 0., 0.073, 21.341, 0., 0.073, 0.16, "", "", "", "", "", 
  "", "", "", "", "", "", "", "", "", "", "", "", "", "", "", "", "", "", "", 
  "", "", "", 1.967998*^6, 66.191, 19.4, 3.002, 1.565, 1548.675, 67.1, 
  382.474, 2.42, "", "", 6.403, "", 58.32, 0.48}, 
 {"GNB", "Africa", "Guinea-Bissau", "2020-11-08", 2414., 0., 0.143, 42., 0., 
  0.143, 1226.627, 0., 0.073, 21.341, 0., 0.073, 0.16, "", "", "", "", "", 
  "", "", "", "", "", "", "", "", "", "", "", "", "", "", "", "", "", "", "", 
  "", "", "", 1.967998*^6, 66.191, 19.4, 3.002, 1.565, 1548.675, 67.1, 
  382.474, 2.42, "", "", 6.403, "", 58.32, 0.48}, 
 {"GNB", "Africa", "Guinea-Bissau", "2020-11-09", 2419., 5., 0.857, 43., 1., 
  0.286, 1229.168, 2.541, 0.436, 21.85, 0.508, 0.145, 0.16, "", "", "", "", 
  "", "", "", "", "", "", "", "", "", "", "", "", "", "", "", "", "", "", "", 
  "", "", "", "", 1.967998*^6, 66.191, 19.4, 3.002, 1.565, 1548.675, 67.1, 
  382.474, 2.42, "", "", 6.403, "", 58.32, 0.48}, 
 {"GNB", "Africa", "Guinea-Bissau", "2020-11-10", 2419., 0., 0.857, 43., 0., 
  0.286, 1229.168, 0., 0.436, 21.85, 0., 0.145, 0.16, "", "", "", "", "", "", 
  "", "", "", "", "", "", "", "", "", "", "", "", "", "", "", "", "", "", "", 
  "", "", 1.967998*^6, 66.191, 19.4, 3.002, 1.565, 1548.675, 67.1, 382.474, 
  2.42, "", "", 6.403, "", 58.32, 0.48}, {"GNB", "Africa", "Guinea-Bissau", 
  "2020-11-11", 2419., 0., 0.714, 43., 0., 0.143, 1229.168, 0., 0.363, 21.85, 
  0., 0.073, 0.16, "", "", "", "", "", "", "", "", "", "", "", "", "", "", 
  "", "", "", "", "", "", "", "", "", "", "", "", "", 1.967998*^6, 66.191, 
  19.4, 3.002, 1.565, 1548.675, 67.1, 382.474, 2.42, "", "", 6.403, "", 
  58.32, 0.48}, {"GNB", "Africa", "Guinea-Bissau", "2020-11-12", 2419., 0., 
  0.714, 43., 0., 0.143, 1229.168, 0., 0.363, 21.85, 0., 0.073, 0.16, "", "", 
  "", "", "", "", "", "", "", "", "", "", "", "", "", "", "", "", "", "", "", 
  "", "", "", "", "", "", 1.967998*^6, 66.191, 19.4, 3.002, 1.565, 1548.675, 
  67.1, 382.474, 2.42, "", "", 6.403, "", 58.32, 0.48}, 
 {"GNB", "Africa", "Guinea-Bissau", "2020-11-13", 2419., 0., 0.714, 43., 0., 
  0.143, 1229.168, 0., 0.363, 21.85, 0., 0.073, 0.16, "", "", "", "", "", "", 
  "", "", "", "", "", "", "", "", "", "", "", "", "", "", "", "", "", "", "", 
  "", "", 1.967998*^6, 66.191, 19.4, 3.002, 1.565, 1548.675, 67.1, 382.474, 
  2.42, "", "", 6.403, "", 58.32, 0.48}, {"GNB", "Africa", "Guinea-Bissau", 
  "2020-11-14", 2419., 0., 0.714, 43., 0., 0.143, 1229.168, 0., 0.363, 21.85, 
  0., 0.073, 0.17, "", "", "", "", "", "", "", "", "", "", "", "", "", "", 
  "", "", "", "", "", "", "", "", "", "", "", "", "", 1.967998*^6, 66.191, 
  19.4, 3.002, 1.565, 1548.675, 67.1, 382.474, 2.42, "", "", 6.403, "", 
  58.32, 0.48}, {"GNB", "Africa", "Guinea-Bissau", "2020-11-15", 2419., 0., 
  0.714, 43., 0., 0.143, 1229.168, 0., 0.363, 21.85, 0., 0.073, 0.17, "", "", 
  "", "", "", "", "", "", "", "", "", "", "", "", "", "", "", "", "", "", "", 
  "", "", "", "", "", "", 1.967998*^6, 66.191, 19.4, 3.002, 1.565, 1548.675, 
  67.1, 382.474, 2.42, "", "", 6.403, "", 58.32, 0.48}, 
 {"GNB", "Africa", "Guinea-Bissau", "2020-11-16", 2419., 0., 0., 43., 0., 0., 
  1229.168, 0., 0., 21.85, 0., 0., 0.17, "", "", "", "", "", "", "", "", "", 
  "", "", "", "", "", "", "", "", "", "", "", "", "", "", "", "", "", "", 
  1.967998*^6, 66.191, 19.4, 3.002, 1.565, 1548.675, 67.1, 382.474, 2.42, "", 
  "", 6.403, "", 58.32, 0.48}, {"GNB", "Africa", "Guinea-Bissau", 
  "2020-11-17", 2419., 0., 0., 43., 0., 0., 1229.168, 0., 0., 21.85, 0., 0., 
  0.17, "", "", "", "", "", "", "", "", "", "", "", "", "", "", "", "", "", 
  "", "", "", "", "", "", "", "", "", "", 1.967998*^6, 66.191, 19.4, 3.002, 
  1.565, 1548.675, 67.1, 382.474, 2.42, "", "", 6.403, "", 58.32, 0.48}, 
 {"GNB", "Africa", "Guinea-Bissau", "2020-11-18", 2421., 2., 0.286, 43., 0., 
  0., 1230.184, 1.016, 0.145, 21.85, 0., 0., 0.18, "", "", "", "", "", "", 
  "", "", "", "", "", "", "", "", "", "", "", "", "", "", "", "", "", "", "", 
  "", "", 1.967998*^6, 66.191, 19.4, 3.002, 1.565, 1548.675, 67.1, 382.474, 
  2.42, "", "", 6.403, "", 58.32, 0.48}, {"GNB", "Africa", "Guinea-Bissau", 
  "2020-11-19", 2421., 0., 0.286, 43., 0., 0., 1230.184, 0., 0.145, 21.85, 
  0., 0., 0.18, "", "", "", "", "", "", "", "", "", "", "", "", "", "", "", 
  "", "", "", "", "", "", "", "", "", "", "", "", 1.967998*^6, 66.191, 19.4, 
  3.002, 1.565, 1548.675, 67.1, 382.474, 2.42, "", "", 6.403, "", 58.32, 
  0.48}, {"GNB", "Africa", "Guinea-Bissau", "2020-11-20", 2421., 0., 0.286, 
  43., 0., 0., 1230.184, 0., 0.145, 21.85, 0., 0., 0.19, "", "", "", "", "", 
  "", "", "", "", "", "", "", "", "", "", "", "", "", "", "", "", "", "", "", 
  "", "", "", 1.967998*^6, 66.191, 19.4, 3.002, 1.565, 1548.675, 67.1, 
  382.474, 2.42, "", "", 6.403, "", 58.32, 0.48}, 
 {"GNB", "Africa", "Guinea-Bissau", "2020-11-21", 2421., 0., 0.286, 43., 0., 
  0., 1230.184, 0., 0.145, 21.85, 0., 0., 0.19, "", "", "", "", "", "", "", 
  "", "", "", "", "", "", "", "", "", "", "", "", "", "", "", "", "", "", "", 
  "", 1.967998*^6, 66.191, 19.4, 3.002, 1.565, 1548.675, 67.1, 382.474, 2.42, 
  "", "", 6.403, "", 58.32, 0.48}, {"GNB", "Africa", "Guinea-Bissau", 
  "2020-11-22", 2421., 0., 0.286, 43., 0., 0., 1230.184, 0., 0.145, 21.85, 
  0., 0., 0.2, "", "", "", "", "", "", "", "", "", "", "", "", "", "", "", 
  "", "", "", "", "", "", "", "", "", "", "", "", 1.967998*^6, 66.191, 19.4, 
  3.002, 1.565, 1548.675, 67.1, 382.474, 2.42, "", "", 6.403, "", 58.32, 
  0.48}, {"GNB", "Africa", "Guinea-Bissau", "2020-11-23", 2422., 1., 0.429, 
  43., 0., 0., 1230.692, 0.508, 0.218, 21.85, 0., 0., 0.21, "", "", "", "", 
  "", "", "", "", "", "", "", "", "", "", "", "", "", "", "", "", "", "", "", 
  "", "", "", "", 1.967998*^6, 66.191, 19.4, 3.002, 1.565, 1548.675, 67.1, 
  382.474, 2.42, "", "", 6.403, "", 58.32, 0.48}, 
 {"GNB", "Africa", "Guinea-Bissau", "2020-11-24", 2422., 0., 0.429, 43., 0., 
  0., 1230.692, 0., 0.218, 21.85, 0., 0., 0.2, "", "", "", "", "", "", "", 
  "", "", "", "", "", "", "", "", "", "", "", "", "", "", "", "", "", "", "", 
  "", 1.967998*^6, 66.191, 19.4, 3.002, 1.565, 1548.675, 67.1, 382.474, 2.42, 
  "", "", 6.403, "", 58.32, 0.48}, {"GNB", "Africa", "Guinea-Bissau", 
  "2020-11-25", 2422., 0., 0.143, 43., 0., 0., 1230.692, 0., 0.073, 21.85, 
  0., 0., 0.2, "", "", "", "", "", "", "", "", "", "", "", "", "", "", "", 
  "", "", "", "", "", "", "", "", "", "", "", "", 1.967998*^6, 66.191, 19.4, 
  3.002, 1.565, 1548.675, 67.1, 382.474, 2.42, "", "", 6.403, "", 58.32, 
  0.48}, {"GNB", "Africa", "Guinea-Bissau", "2020-11-26", 2422., 0., 0.143, 
  43., 0., 0., 1230.692, 0., 0.073, 21.85, 0., 0., 0.2, "", "", "", "", "", 
  "", "", "", "", "", "", "", "", "", "", "", "", "", "", "", "", "", "", "", 
  "", "", "", 1.967998*^6, 66.191, 19.4, 3.002, 1.565, 1548.675, 67.1, 
  382.474, 2.42, "", "", 6.403, "", 58.32, 0.48}, 
 {"GNB", "Africa", "Guinea-Bissau", "2020-11-27", 2422., 0., 0.143, 43., 0., 
  0., 1230.692, 0., 0.073, 21.85, 0., 0., 0.2, "", "", "", "", "", "", "", 
  "", "", "", "", "", "", "", "", "", "", "", "", "", "", "", "", "", "", "", 
  "", 1.967998*^6, 66.191, 19.4, 3.002, 1.565, 1548.675, 67.1, 382.474, 2.42, 
  "", "", 6.403, "", 58.32, 0.48}, {"GNB", "Africa", "Guinea-Bissau", 
  "2020-11-28", 2422., 0., 0.143, 43., 0., 0., 1230.692, 0., 0.073, 21.85, 
  0., 0., 0.2, "", "", "", "", "", "", "", "", "", "", "", "", "", "", "", 
  "", "", "", "", "", "", "", "", "", "", "", "", 1.967998*^6, 66.191, 19.4, 
  3.002, 1.565, 1548.675, 67.1, 382.474, 2.42, "", "", 6.403, "", 58.32, 
  0.48}, {"GNB", "Africa", "Guinea-Bissau", "2020-11-29", 2422., 0., 0.143, 
  43., 0., 0., 1230.692, 0., 0.073, 21.85, 0., 0., 0.19, "", "", "", "", "", 
  "", "", "", "", "", "", "", "", "", "", "", "", "", "", "", "", "", "", "", 
  "", "", "", 1.967998*^6, 66.191, 19.4, 3.002, 1.565, 1548.675, 67.1, 
  382.474, 2.42, "", "", 6.403, "", 58.32, 0.48}, 
 {"GNB", "Africa", "Guinea-Bissau", "2020-11-30", 2441., 19., 2.714, 44., 1., 
  0.143, 1240.347, 9.654, 1.379, 22.358, 0.508, 0.073, 0.19, "", "", "", "", 
  "", "", "", "", "", "", "", "", "", "", "", "", "", "", "", "", "", "", "", 
  "", "", "", "", 1.967998*^6, 66.191, 19.4, 3.002, 1.565, 1548.675, 67.1, 
  382.474, 2.42, "", "", 6.403, "", 58.32, 0.48}, 
 {"GNB", "Africa", "Guinea-Bissau", "2020-12-01", 2441., 0., 2.714, 44., 0., 
  0.143, 1240.347, 0., 1.379, 22.358, 0., 0.073, 0.19, "", "", "", "", "", 
  "", "", "", "", "", "", "", "", "", "", "", "", "", "", "", "", "", "", "", 
  "", "", "", 1.967998*^6, 66.191, 19.4, 3.002, 1.565, 1548.675, 67.1, 
  382.474, 2.42, "", "", 6.403, "", 58.32, 0.48}, 
 {"GNB", "Africa", "Guinea-Bissau", "2020-12-02", 2441., 0., 2.714, 44., 0., 
  0.143, 1240.347, 0., 1.379, 22.358, 0., 0.073, 0.19, "", "", "", "", "", 
  "", "", "", "", "", "", "", "", "", "", "", "", "", "", "", "", "", "", "", 
  "", "", "", 1.967998*^6, 66.191, 19.4, 3.002, 1.565, 1548.675, 67.1, 
  382.474, 2.42, "", "", 6.403, "", 58.32, 0.48}, 
 {"GNB", "Africa", "Guinea-Bissau", "2020-12-03", 2441., 0., 2.714, 44., 0., 
  0.143, 1240.347, 0., 1.379, 22.358, 0., 0.073, 0.19, "", "", "", "", "", 
  "", "", "", "", "", "", "", "", "", "", "", "", "", "", "", "", "", "", "", 
  "", "", "", 1.967998*^6, 66.191, 19.4, 3.002, 1.565, 1548.675, 67.1, 
  382.474, 2.42, "", "", 6.403, "", 58.32, 0.48}, 
 {"GNB", "Africa", "Guinea-Bissau", "2020-12-04", 2441., 0., 2.714, 44., 0., 
  0.143, 1240.347, 0., 1.379, 22.358, 0., 0.073, 0.19, "", "", "", "", "", 
  "", "", "", "", "", "", "", "", "", "", "", "", "", "", "", "", "", "", "", 
  "", "", "", 1.967998*^6, 66.191, 19.4, 3.002, 1.565, 1548.675, 67.1, 
  382.474, 2.42, "", "", 6.403, "", 58.32, 0.48}, 
 {"GNB", "Africa", "Guinea-Bissau", "2020-12-05", 2441., 0., 2.714, 44., 0., 
  0.143, 1240.347, 0., 1.379, 22.358, 0., 0.073, 0.19, "", "", "", "", "", 
  "", "", "", "", "", "", "", "", "", "", "", "", "", "", "", "", "", "", "", 
  "", "", "", 1.967998*^6, 66.191, 19.4, 3.002, 1.565, 1548.675, 67.1, 
  382.474, 2.42, "", "", 6.403, "", 58.32, 0.48}, 
 {"GNB", "Africa", "Guinea-Bissau", "2020-12-06", 2441., 0., 2.714, 44., 0., 
  0.143, 1240.347, 0., 1.379, 22.358, 0., 0.073, 0.19, "", "", "", "", "", 
  "", "", "", "", "", "", "", "", "", "", "", "", "", "", "", "", "", "", "", 
  "", "", "", 1.967998*^6, 66.191, 19.4, 3.002, 1.565, 1548.675, 67.1, 
  382.474, 2.42, "", "", 6.403, "", 58.32, 0.48}, 
 {"GNB", "Africa", "Guinea-Bissau", "2020-12-07", 2444., 3., 0.429, 44., 0., 
  0., 1241.871, 1.524, 0.218, 22.358, 0., 0., 0.19, "", "", "", "", "", "", 
  "", "", "", "", "", "", "", "", "", "", "", "", "", "", "", "", "", "", "", 
  "", "", 1.967998*^6, 66.191, 19.4, 3.002, 1.565, 1548.675, 67.1, 382.474, 
  2.42, "", "", 6.403, "", 58.32, 0.48}, {"GNB", "Africa", "Guinea-Bissau", 
  "2020-12-08", 2444., 0., 0.429, 44., 0., 0., 1241.871, 0., 0.218, 22.358, 
  0., 0., 0.19, "", "", "", "", "", "", "", "", "", "", "", "", "", "", "", 
  "", "", "", "", "", "", "", "", "", "", "", "", 1.967998*^6, 66.191, 19.4, 
  3.002, 1.565, 1548.675, 67.1, 382.474, 2.42, "", "", 6.403, "", 58.32, 
  0.48}, {"GNB", "Africa", "Guinea-Bissau", "2020-12-09", 2444., 0., 0.429, 
  44., 0., 0., 1241.871, 0., 0.218, 22.358, 0., 0., 0.18, "", "", "", "", "", 
  "", "", "", "", "", "", "", "", "", "", "", "", "", "", "", "", "", "", "", 
  "", "", "", 1.967998*^6, 66.191, 19.4, 3.002, 1.565, 1548.675, 67.1, 
  382.474, 2.42, "", "", 6.403, "", 58.32, 0.48}, 
 {"GNB", "Africa", "Guinea-Bissau", "2020-12-10", 2444., 0., 0.429, 44., 0., 
  0., 1241.871, 0., 0.218, 22.358, 0., 0., 0.17, "", "", "", "", "", "", "", 
  "", "", "", "", "", "", "", "", "", "", "", "", "", "", "", "", "", "", "", 
  "", 1.967998*^6, 66.191, 19.4, 3.002, 1.565, 1548.675, 67.1, 382.474, 2.42, 
  "", "", 6.403, "", 58.32, 0.48}, {"GNB", "Africa", "Guinea-Bissau", 
  "2020-12-11", 2444., 0., 0.429, 44., 0., 0., 1241.871, 0., 0.218, 22.358, 
  0., 0., 0.17, "", "", "", "", "", "", "", "", "", "", "", "", "", "", "", 
  "", "", "", "", "", "", "", "", "", "", "", "", 1.967998*^6, 66.191, 19.4, 
  3.002, 1.565, 1548.675, 67.1, 382.474, 2.42, "", "", 6.403, "", 58.32, 
  0.48}, {"GNB", "Africa", "Guinea-Bissau", "2020-12-12", 2444., 0., 0.429, 
  44., 0., 0., 1241.871, 0., 0.218, 22.358, 0., 0., 0.16, "", "", "", "", "", 
  "", "", "", "", "", "", "", "", "", "", "", "", "", "", "", "", "", "", "", 
  "", "", "", 1.967998*^6, 66.191, 19.4, 3.002, 1.565, 1548.675, 67.1, 
  382.474, 2.42, "", "", 6.403, "", 58.32, 0.48}, 
 {"GNB", "Africa", "Guinea-Bissau", "2020-12-13", 2444., 0., 0.429, 44., 0., 
  0., 1241.871, 0., 0.218, 22.358, 0., 0., 0.16, "", "", "", "", "", "", "", 
  "", "", "", "", "", "", "", "", "", "", "", "", "", "", "", "", "", "", "", 
  "", 1.967998*^6, 66.191, 19.4, 3.002, 1.565, 1548.675, 67.1, 382.474, 2.42, 
  "", "", 6.403, "", 58.32, 0.48}, {"GNB", "Africa", "Guinea-Bissau", 
  "2020-12-14", 2444., 0., 0., 44., 0., 0., 1241.871, 0., 0., 22.358, 0., 0., 
  0.15, "", "", "", "", "", "", "", "", "", "", "", "", "", "", "", "", "", 
  "", "", "", "", "", "", "", "", "", "", 1.967998*^6, 66.191, 19.4, 3.002, 
  1.565, 1548.675, 67.1, 382.474, 2.42, "", "", 6.403, "", 58.32, 0.48}, 
 {"GNB", "Africa", "Guinea-Bissau", "2020-12-15", 2447., 3., 0.429, 44., 0., 
  0., 1243.396, 1.524, 0.218, 22.358, 0., 0., 0.15, "", "", "", "", "", "", 
  "", "", "", "", "", "", "", "", "", "", "", "", "", "", "", "", "", "", "", 
  "", "", 1.967998*^6, 66.191, 19.4, 3.002, 1.565, 1548.675, 67.1, 382.474, 
  2.42, "", "", 6.403, "", 58.32, 0.48}, {"GNB", "Africa", "Guinea-Bissau", 
  "2020-12-16", 2447., 0., 0.429, 44., 0., 0., 1243.396, 0., 0.218, 22.358, 
  0., 0., 0.15, "", "", "", "", "", "", "", "", "", "", "", "", "", "", "", 
  "", "", "", "", "", "", "", "", "", "", "", "", 1.967998*^6, 66.191, 19.4, 
  3.002, 1.565, 1548.675, 67.1, 382.474, 2.42, "", "", 6.403, "", 58.32, 
  0.48}, {"GNB", "Africa", "Guinea-Bissau", "2020-12-17", 2447., 0., 0.429, 
  44., 0., 0., 1243.396, 0., 0.218, 22.358, 0., 0., 0.15, "", "", "", "", "", 
  "", "", "", "", "", "", "", "", "", "", "", "", "", "", "", "", "", "", "", 
  "", "", "", 1.967998*^6, 66.191, 19.4, 3.002, 1.565, 1548.675, 67.1, 
  382.474, 2.42, "", "", 6.403, "", 58.32, 0.48}, 
 {"GNB", "Africa", "Guinea-Bissau", "2020-12-18", 2447., 0., 0.429, 44., 0., 
  0., 1243.396, 0., 0.218, 22.358, 0., 0., 0.14, "", "", "", "", "", "", "", 
  "", "", "", "", "", "", "", "", "", "", "", "", "", "", "", "", "", "", "", 
  "", 1.967998*^6, 66.191, 19.4, 3.002, 1.565, 1548.675, 67.1, 382.474, 2.42, 
  "", "", 6.403, "", 58.32, 0.48}, {"GNB", "Africa", "Guinea-Bissau", 
  "2020-12-19", 2447., 0., 0.429, 44., 0., 0., 1243.396, 0., 0.218, 22.358, 
  0., 0., 0.14, "", "", "", "", "", "", "", "", "", "", "", "", "", "", "", 
  "", "", "", "", "", "", "", "", "", "", "", "", 1.967998*^6, 66.191, 19.4, 
  3.002, 1.565, 1548.675, 67.1, 382.474, 2.42, "", "", 6.403, "", 58.32, 
  0.48}, {"GNB", "Africa", "Guinea-Bissau", "2020-12-20", 2447., 0., 0.429, 
  44., 0., 0., 1243.396, 0., 0.218, 22.358, 0., 0., 0.14, "", "", "", "", "", 
  "", "", "", "", "", "", "", "", "", "", "", "", "", "", "", "", "", "", "", 
  "", "", "", 1.967998*^6, 66.191, 19.4, 3.002, 1.565, 1548.675, 67.1, 
  382.474, 2.42, "", "", 6.403, "", 58.32, 0.48}, 
 {"GNB", "Africa", "Guinea-Bissau", "2020-12-21", 2447., 0., 0.429, 44., 0., 
  0., 1243.396, 0., 0.218, 22.358, 0., 0., 0.14, "", "", "", "", "", "", "", 
  "", "", "", "", "", "", "", "", "", "", "", "", "", "", "", "", "", "", "", 
  "", 1.967998*^6, 66.191, 19.4, 3.002, 1.565, 1548.675, 67.1, 382.474, 2.42, 
  "", "", 6.403, "", 58.32, 0.48}, {"GNB", "Africa", "Guinea-Bissau", 
  "2020-12-22", 2447., 0., 0., 45., 1., 0.143, 1243.396, 0., 0., 22.866, 
  0.508, 0.073, 0.14, "", "", "", "", "", "", "", "", "", "", "", "", "", "", 
  "", "", "", "", "", "", "", "", "", "", "", "", "", 1.967998*^6, 66.191, 
  19.4, 3.002, 1.565, 1548.675, 67.1, 382.474, 2.42, "", "", 6.403, "", 
  58.32, 0.48}, {"GNB", "Africa", "Guinea-Bissau", "2020-12-23", 2447., 0., 
  0., 45., 0., 0.143, 1243.396, 0., 0., 22.866, 0., 0.073, 0.14, "", "", "", 
  "", "", "", "", "", "", "", "", "", "", "", "", "", "", "", "", "", "", "", 
  "", "", "", "", "", 1.967998*^6, 66.191, 19.4, 3.002, 1.565, 1548.675, 
  67.1, 382.474, 2.42, "", "", 6.403, "", 58.32, 0.48}, 
 {"GNB", "Africa", "Guinea-Bissau", "2020-12-24", 2447., 0., 0., 45., 0., 
  0.143, 1243.396, 0., 0., 22.866, 0., 0.073, 0.14, "", "", "", "", "", "", 
  "", "", "", "", "", "", "", "", "", "", "", "", "", "", "", "", "", "", "", 
  "", "", 1.967998*^6, 66.191, 19.4, 3.002, 1.565, 1548.675, 67.1, 382.474, 
  2.42, "", "", 6.403, "", 58.32, 0.48}, {"GNB", "Africa", "Guinea-Bissau", 
  "2020-12-25", 2447., 0., 0., 45., 0., 0.143, 1243.396, 0., 0., 22.866, 0., 
  0.073, 0.14, "", "", "", "", "", "", "", "", "", "", "", "", "", "", "", 
  "", "", "", "", "", "", "", "", "", "", "", "", 1.967998*^6, 66.191, 19.4, 
  3.002, 1.565, 1548.675, 67.1, 382.474, 2.42, "", "", 6.403, "", 58.32, 
  0.48}, {"GNB", "Africa", "Guinea-Bissau", "2020-12-26", 2447., 0., 0., 45., 
  0., 0.143, 1243.396, 0., 0., 22.866, 0., 0.073, 0.14, "", "", "", "", "", 
  "", "", "", "", "", "", "", "", "", "", "", "", "", "", "", "", "", "", "", 
  "", "", "", 1.967998*^6, 66.191, 19.4, 3.002, 1.565, 1548.675, 67.1, 
  382.474, 2.42, "", "", 6.403, "", 58.32, 0.48}, 
 {"GNB", "Africa", "Guinea-Bissau", "2020-12-27", 2447., 0., 0., 45., 0., 
  0.143, 1243.396, 0., 0., 22.866, 0., 0.073, 0.15, "", "", "", "", "", "", 
  "", "", "", "", "", "", "", "", "", "", "", "", "", "", "", "", "", "", "", 
  "", "", 1.967998*^6, 66.191, 19.4, 3.002, 1.565, 1548.675, 67.1, 382.474, 
  2.42, "", "", 6.403, "", 58.32, 0.48}, {"GNB", "Africa", "Guinea-Bissau", 
  "2020-12-28", 2447., 0., 0., 45., 0., 0.143, 1243.396, 0., 0., 22.866, 0., 
  0.073, 0.15, "", "", "", "", "", "", "", "", "", "", "", "", "", "", "", 
  "", "", "", "", "", "", "", "", "", "", "", "", 1.967998*^6, 66.191, 19.4, 
  3.002, 1.565, 1548.675, 67.1, 382.474, 2.42, "", "", 6.403, "", 58.32, 
  0.48}, {"GNB", "Africa", "Guinea-Bissau", "2020-12-29", 2452., 5., 0.714, 
  45., 0., 0., 1245.936, 2.541, 0.363, 22.866, 0., 0., 0.15, "", "", "", "", 
  "", "", "", "", "", "", "", "", "", "", "", "", "", "", "", "", "", "", "", 
  "", "", "", "", 1.967998*^6, 66.191, 19.4, 3.002, 1.565, 1548.675, 67.1, 
  382.474, 2.42, "", "", 6.403, "", 58.32, 0.48}, 
 {"GNB", "Africa", "Guinea-Bissau", "2020-12-30", 2452., 0., 0.714, 45., 0., 
  0., 1245.936, 0., 0.363, 22.866, 0., 0., 0.15, "", "", "", "", "", "", "", 
  "", "", "", "", "", "", "", "", "", "", "", "", "", "", "", "", "", "", "", 
  "", 1.967998*^6, 66.191, 19.4, 3.002, 1.565, 1548.675, 67.1, 382.474, 2.42, 
  "", "", 6.403, "", 58.32, 0.48}, {"GNB", "Africa", "Guinea-Bissau", 
  "2020-12-31", 2452., 0., 0.714, 45., 0., 0., 1245.936, 0., 0.363, 22.866, 
  0., 0., 0.16, "", "", "", "", "", "", "", "", "", "", "", "", "", "", "", 
  "", "", "", "", "", "", "", "", "", "", "", "", 1.967998*^6, 66.191, 19.4, 
  3.002, 1.565, 1548.675, 67.1, 382.474, 2.42, "", "", 6.403, "", 58.32, 
  0.48}, {"GNB", "Africa", "Guinea-Bissau", "2021-01-01", 2452., 0., 0.714, 
  45., 0., 0., 1245.936, 0., 0.363, 22.866, 0., 0., 0.16, "", "", "", "", "", 
  "", "", "", "", "", "", "", "", "", "", "", "", "", "", "", "", "", "", "", 
  "", "", "", 1.967998*^6, 66.191, 19.4, 3.002, 1.565, 1548.675, 67.1, 
  382.474, 2.42, "", "", 6.403, "", 58.32, 0.48}, 
 {"GNB", "Africa", "Guinea-Bissau", "2021-01-02", 2452., 0., 0.714, 45., 0., 
  0., 1245.936, 0., 0.363, 22.866, 0., 0., 0.17, "", "", "", "", "", "", "", 
  "", "", "", "", "", "", "", "", "", "", "", "", "", "", "", "", "", "", "", 
  "", 1.967998*^6, 66.191, 19.4, 3.002, 1.565, 1548.675, 67.1, 382.474, 2.42, 
  "", "", 6.403, "", 58.32, 0.48}, {"GNB", "Africa", "Guinea-Bissau", 
  "2021-01-03", 2455., 3., 1.143, 45., 0., 0., 1247.461, 1.524, 0.581, 
  22.866, 0., 0., 0.17, "", "", "", "", "", "", "", "", "", "", "", "", "", 
  "", "", "", "", "", "", "", "", "", "", "", "", "", "", 1.967998*^6, 
  66.191, 19.4, 3.002, 1.565, 1548.675, 67.1, 382.474, 2.42, "", "", 6.403, 
  "", 58.32, 0.48}, {"GNB", "Africa", "Guinea-Bissau", "2021-01-04", 2455., 
  0., 1.143, 45., 0., 0., 1247.461, 0., 0.581, 22.866, 0., 0., 0.18, "", "", 
  "", "", "", "", "", "", "", "", "", "", "", "", "", "", "", "", "", "", "", 
  "", "", "", "", "", "", 1.967998*^6, 66.191, 19.4, 3.002, 1.565, 1548.675, 
  67.1, 382.474, 2.42, "", "", 6.403, "", 58.32, 0.48}, 
 {"GNB", "Africa", "Guinea-Bissau", "2021-01-05", 2455., 0., 0.429, 45., 0., 
  0., 1247.461, 0., 0.218, 22.866, 0., 0., 0.18, "", "", "", "", "", "", "", 
  "", "", "", "", "", "", "", "", "", "", "", "", "", "", "", "", "", "", "", 
  "", 1.967998*^6, 66.191, 19.4, 3.002, 1.565, 1548.675, 67.1, 382.474, 2.42, 
  "", "", 6.403, "", 58.32, 0.48}, {"GNB", "Africa", "Guinea-Bissau", 
  "2021-01-06", 2455., 0., 0.429, 45., 0., 0., 1247.461, 0., 0.218, 22.866, 
  0., 0., 0.19, "", "", "", "", "", "", "", "", "", "", "", "", "", "", "", 
  "", "", "", "", "", "", "", "", "", "", "", "", 1.967998*^6, 66.191, 19.4, 
  3.002, 1.565, 1548.675, 67.1, 382.474, 2.42, "", "", 6.403, "", 58.32, 
  0.48}, {"GNB", "Africa", "Guinea-Bissau", "2021-01-07", 2455., 0., 0.429, 
  45., 0., 0., 1247.461, 0., 0.218, 22.866, 0., 0., 0.19, "", "", "", "", "", 
  "", "", "", "", "", "", "", "", "", "", "", "", "", "", "", "", "", "", "", 
  "", "", "", 1.967998*^6, 66.191, 19.4, 3.002, 1.565, 1548.675, 67.1, 
  382.474, 2.42, "", "", 6.403, "", 58.32, 0.48}, 
 {"GNB", "Africa", "Guinea-Bissau", "2021-01-08", 2455., 0., 0.429, 45., 0., 
  0., 1247.461, 0., 0.218, 22.866, 0., 0., 0.2, "", "", "", "", "", "", "", 
  "", "", "", "", "", "", "", "", "", "", "", "", "", "", "", "", "", "", "", 
  "", 1.967998*^6, 66.191, 19.4, 3.002, 1.565, 1548.675, 67.1, 382.474, 2.42, 
  "", "", 6.403, "", 58.32, 0.48}, {"GNB", "Africa", "Guinea-Bissau", 
  "2021-01-09", 2455., 0., 0.429, 45., 0., 0., 1247.461, 0., 0.218, 22.866, 
  0., 0., 0.21, "", "", "", "", "", "", "", "", "", "", "", "", "", "", "", 
  "", "", "", "", "", "", "", "", "", "", "", "", 1.967998*^6, 66.191, 19.4, 
  3.002, 1.565, 1548.675, 67.1, 382.474, 2.42, "", "", 6.403, "", 58.32, 
  0.48}, {"GNB", "Africa", "Guinea-Bissau", "2021-01-10", 2478., 23., 3.286, 
  45., 0., 0., 1259.148, 11.687, 1.67, 22.866, 0., 0., 0.22, "", "", "", "", 
  "", "", "", "", "", "", "", "", "", "", "", "", "", "", "", "", "", "", "", 
  "", "", "", "", 1.967998*^6, 66.191, 19.4, 3.002, 1.565, 1548.675, 67.1, 
  382.474, 2.42, "", "", 6.403, "", 58.32, 0.48}, 
 {"GNB", "Africa", "Guinea-Bissau", "2021-01-11", 2478., 0., 3.286, 45., 0., 
  0., 1259.148, 0., 1.67, 22.866, 0., 0., 0.23, "", "", "", "", "", "", "", 
  "", "", "", "", "", "", "", "", "", "", "", "", "", "", "", "", "", "", "", 
  "", 1.967998*^6, 66.191, 19.4, 3.002, 1.565, 1548.675, 67.1, 382.474, 2.42, 
  "", "", 6.403, "", 58.32, 0.48}, {"GNB", "Africa", "Guinea-Bissau", 
  "2021-01-12", 2478., 0., 3.286, 45., 0., 0., 1259.148, 0., 1.67, 22.866, 
  0., 0., 0.24, "", "", "", "", "", "", "", "", "", "", "", "", "", "", "", 
  "", "", "", "", "", "", "", "", "", "", "", "", 1.967998*^6, 66.191, 19.4, 
  3.002, 1.565, 1548.675, 67.1, 382.474, 2.42, "", "", 6.403, "", 58.32, 
  0.48}, {"GNB", "Africa", "Guinea-Bissau", "2021-01-13", 2478., 0., 3.286, 
  45., 0., 0., 1259.148, 0., 1.67, 22.866, 0., 0., 0.25, "", "", "", "", "", 
  "", "", "", "", "", "", "", "", "", "", "", "", "", "", "", "", "", "", "", 
  "", "", "", 1.967998*^6, 66.191, 19.4, 3.002, 1.565, 1548.675, 67.1, 
  382.474, 2.42, "", "", 6.403, "", 58.32, 0.48}, 
 {"GNB", "Africa", "Guinea-Bissau", "2021-01-14", 2478., 0., 3.286, 45., 0., 
  0., 1259.148, 0., 1.67, 22.866, 0., 0., 0.26, "", "", "", "", "", "", "", 
  "", "", "", "", "", "", "", "", "", "", "", "", "", "", "", "", "", "", "", 
  "", 1.967998*^6, 66.191, 19.4, 3.002, 1.565, 1548.675, 67.1, 382.474, 2.42, 
  "", "", 6.403, "", 58.32, 0.48}, {"GNB", "Africa", "Guinea-Bissau", 
  "2021-01-15", 2478., 0., 3.286, 45., 0., 0., 1259.148, 0., 1.67, 22.866, 
  0., 0., 0.27, "", "", "", "", "", "", "", "", "", "", "", "", "", "", "", 
  "", "", "", "", "", "", "", "", "", "", "", "", 1.967998*^6, 66.191, 19.4, 
  3.002, 1.565, 1548.675, 67.1, 382.474, 2.42, "", "", 6.403, "", 58.32, 
  0.48}, {"GNB", "Africa", "Guinea-Bissau", "2021-01-16", 2478., 0., 3.286, 
  45., 0., 0., 1259.148, 0., 1.67, 22.866, 0., 0., 0.28, "", "", "", "", "", 
  "", "", "", "", "", "", "", "", "", "", "", "", "", "", "", "", "", "", "", 
  "", "", "", 1.967998*^6, 66.191, 19.4, 3.002, 1.565, 1548.675, 67.1, 
  382.474, 2.42, "", "", 6.403, "", 58.32, 0.48}, 
 {"GNB", "Africa", "Guinea-Bissau", "2021-01-17", 2509., 31., 4.429, 45., 0., 
  0., 1274.9, 15.752, 2.25, 22.866, 0., 0., 0.3, "", "", "", "", "", "", "", 
  "", "", "", "", "", "", "", "", "", "", "", "", "", "", "", "", "", "", "", 
  "", 1.967998*^6, 66.191, 19.4, 3.002, 1.565, 1548.675, 67.1, 382.474, 2.42, 
  "", "", 6.403, "", 58.32, 0.48}, {"GNB", "Africa", "Guinea-Bissau", 
  "2021-01-18", 2509., 0., 4.429, 45., 0., 0., 1274.9, 0., 2.25, 22.866, 0., 
  0., 0.31, "", "", "", "", "", "", "", "", "", "", "", "", "", "", "", "", 
  "", "", "", "", "", "", "", "", "", "", "", 1.967998*^6, 66.191, 19.4, 
  3.002, 1.565, 1548.675, 67.1, 382.474, 2.42, "", "", 6.403, "", 58.32, 
  0.48}, {"GNB", "Africa", "Guinea-Bissau", "2021-01-19", 2510., 1., 4.571, 
  45., 0., 0., 1275.408, 0.508, 2.323, 22.866, 0., 0., 0.33, "", "", "", "", 
  "", "", "", "", "", "", "", "", "", "", "", "", "", "", "", "", "", "", "", 
  "", "", "", "", 1.967998*^6, 66.191, 19.4, 3.002, 1.565, 1548.675, 67.1, 
  382.474, 2.42, "", "", 6.403, "", 58.32, 0.48}, 
 {"GNB", "Africa", "Guinea-Bissau", "2021-01-20", 2510., 0., 4.571, 45., 0., 
  0., 1275.408, 0., 2.323, 22.866, 0., 0., 0.34, "", "", "", "", "", "", "", 
  "", "", "", "", "", "", "", "", "", "", "", "", "", "", "", "", "", "", "", 
  "", 1.967998*^6, 66.191, 19.4, 3.002, 1.565, 1548.675, 67.1, 382.474, 2.42, 
  "", "", 6.403, "", 58.32, 0.48}, {"GNB", "Africa", "Guinea-Bissau", 
  "2021-01-21", 2510., 0., 4.571, 45., 0., 0., 1275.408, 0., 2.323, 22.866, 
  0., 0., 0.36, "", "", "", "", "", "", "", "", "", "", "", "", "", "", "", 
  "", "", "", "", "", "", "", "", "", "", "", "", 1.967998*^6, 66.191, 19.4, 
  3.002, 1.565, 1548.675, 67.1, 382.474, 2.42, "", "", 6.403, "", 58.32, 
  0.48}, {"GNB", "Africa", "Guinea-Bissau", "2021-01-22", 2510., 0., 4.571, 
  45., 0., 0., 1275.408, 0., 2.323, 22.866, 0., 0., 0.38, "", "", "", "", "", 
  "", "", "", "", "", "", "", "", "", "", "", "", "", "", "", "", "", "", "", 
  "", "", "", 1.967998*^6, 66.191, 19.4, 3.002, 1.565, 1548.675, 67.1, 
  382.474, 2.42, "", "", 6.403, "", 58.32, 0.48}, 
 {"GNB", "Africa", "Guinea-Bissau", "2021-01-23", 2510., 0., 4.571, 45., 0., 
  0., 1275.408, 0., 2.323, 22.866, 0., 0., 0.4, "", "", "", "", "", "", "", 
  "", "", "", "", "", "", "", "", "", "", "", "", "", "", "", "", "", "", "", 
  "", 1.967998*^6, 66.191, 19.4, 3.002, 1.565, 1548.675, 67.1, 382.474, 2.42, 
  "", "", 6.403, "", 58.32, 0.48}, {"GNB", "Africa", "Guinea-Bissau", 
  "2021-01-24", 2532., 22., 3.286, 45., 0., 0., 1286.587, 11.179, 1.67, 
  22.866, 0., 0., 0.42, "", "", "", "", "", "", "", "", "", "", "", "", "", 
  "", "", "", "", "", "", "", "", "", "", "", "", "", "", 1.967998*^6, 
  66.191, 19.4, 3.002, 1.565, 1548.675, 67.1, 382.474, 2.42, "", "", 6.403, 
  "", 58.32, 0.48}, {"GNB", "Africa", "Guinea-Bissau", "2021-01-25", 2532., 
  0., 3.286, 45., 0., 0., 1286.587, 0., 1.67, 22.866, 0., 0., 0.44, "", "", 
  "", "", "", "", "", "", "", "", "", "", "", "", "", "", "", "", "", "", "", 
  "", "", "", "", "", "", 1.967998*^6, 66.191, 19.4, 3.002, 1.565, 1548.675, 
  67.1, 382.474, 2.42, "", "", 6.403, "", 58.32, 0.48}, 
 {"GNB", "Africa", "Guinea-Bissau", "2021-01-26", 2532., 0., 3.143, 45., 0., 
  0., 1286.587, 0., 1.597, 22.866, 0., 0., 0.46, "", "", "", "", "", "", "", 
  "", "", "", "", "", "", "", "", "", "", "", "", "", "", "", "", "", "", "", 
  "", 1.967998*^6, 66.191, 19.4, 3.002, 1.565, 1548.675, 67.1, 382.474, 2.42, 
  "", "", 6.403, "", 58.32, 0.48}, {"GNB", "Africa", "Guinea-Bissau", 
  "2021-01-27", 2532., 0., 3.143, 45., 0., 0., 1286.587, 0., 1.597, 22.866, 
  0., 0., 0.48, "", "", "", "", "", "", "", "", "", "", "", "", "", "", "", 
  "", "", "", "", "", "", "", "", "", "", "", "", 1.967998*^6, 66.191, 19.4, 
  3.002, 1.565, 1548.675, 67.1, 382.474, 2.42, "", "", 6.403, "", 58.32, 
  0.48}, {"GNB", "Africa", "Guinea-Bissau", "2021-01-28", 2532., 0., 3.143, 
  45., 0., 0., 1286.587, 0., 1.597, 22.866, 0., 0., 0.51, "", "", "", "", "", 
  "", "", "", "", "", "", "", "", "", "", "", "", "", "", "", "", "", "", "", 
  "", "", "", 1.967998*^6, 66.191, 19.4, 3.002, 1.565, 1548.675, 67.1, 
  382.474, 2.42, "", "", 6.403, "", 58.32, 0.48}, 
 {"GNB", "Africa", "Guinea-Bissau", "2021-01-29", 2532., 0., 3.143, 45., 0., 
  0., 1286.587, 0., 1.597, 22.866, 0., 0., 0.54, "", "", "", "", "", "", "", 
  "", "", "", "", "", "", "", "", "", "", "", "", "", "", "", "", "", "", "", 
  "", 1.967998*^6, 66.191, 19.4, 3.002, 1.565, 1548.675, 67.1, 382.474, 2.42, 
  "", "", 6.403, "", 58.32, 0.48}, {"GNB", "Africa", "Guinea-Bissau", 
  "2021-01-30", 2532., 0., 3.143, 45., 0., 0., 1286.587, 0., 1.597, 22.866, 
  0., 0., 0.57, "", "", "", "", "", "", "", "", "", "", "", "", "", "", "", 
  "", "", "", "", "", "", "", "", "", "", "", "", 1.967998*^6, 66.191, 19.4, 
  3.002, 1.565, 1548.675, 67.1, 382.474, 2.42, "", "", 6.403, "", 58.32, 
  0.48}, {"GNB", "Africa", "Guinea-Bissau", "2021-01-31", 2634., 102., 
  14.571, 45., 0., 0., 1338.416, 51.829, 7.404, 22.866, 0., 0., 0.6, "", "", 
  "", "", "", "", "", "", "", "", "", "", "", "", "", "", "", "", "", "", "", 
  "", "", "", "", "", "", 1.967998*^6, 66.191, 19.4, 3.002, 1.565, 1548.675, 
  67.1, 382.474, 2.42, "", "", 6.403, "", 58.32, 0.48}, 
 {"GNB", "Africa", "Guinea-Bissau", "2021-02-01", 2634., 0., 14.571, 45., 0., 
  0., 1338.416, 0., 7.404, 22.866, 0., 0., 0.64, "", "", "", "", "", "", "", 
  "", "", "", "", "", "", "", "", "", "", "", "", "", "", "", "", "", "", "", 
  "", 1.967998*^6, 66.191, 19.4, 3.002, 1.565, 1548.675, 67.1, 382.474, 2.42, 
  "", "", 6.403, "", 58.32, 0.48}, {"GNB", "Africa", "Guinea-Bissau", 
  "2021-02-02", 2634., 0., 14.571, 45., 0., 0., 1338.416, 0., 7.404, 22.866, 
  0., 0., 0.67, "", "", "", "", "", "", "", "", "", "", "", "", "", "", "", 
  "", "", "", "", "", "", "", "", "", "", "", "", 1.967998*^6, 66.191, 19.4, 
  3.002, 1.565, 1548.675, 67.1, 382.474, 2.42, "", "", 6.403, "", 58.32, 
  0.48}, {"GNB", "Africa", "Guinea-Bissau", "2021-02-03", 2662., 28., 18.571, 
  45., 0., 0., 1352.644, 14.228, 9.437, 22.866, 0., 0., 0.71, "", "", "", "", 
  "", "", "", "", "", "", "", "", "", "", "", "", "", "", "", "", "", "", "", 
  "", "", "", "", 1.967998*^6, 66.191, 19.4, 3.002, 1.565, 1548.675, 67.1, 
  382.474, 2.42, "", "", 6.403, "", 58.32, 0.48}, 
 {"GNB", "Africa", "Guinea-Bissau", "2021-02-04", 2662., 0., 18.571, 46., 1., 
  0.143, 1352.644, 0., 9.437, 23.374, 0.508, 0.073, 0.74, "", "", "", "", "", 
  "", "", "", "", "", "", "", "", "", "", "", "", "", "", "", "", "", "", "", 
  "", "", "", 1.967998*^6, 66.191, 19.4, 3.002, 1.565, 1548.675, 67.1, 
  382.474, 2.42, "", "", 6.403, "", 58.32, 0.48}, 
 {"GNB", "Africa", "Guinea-Bissau", "2021-02-05", 2752., 90., 31.429, 46., 
  0., 0.143, 1398.375, 45.732, 15.97, 23.374, 0., 0.073, 0.77, "", "", "", 
  "", "", "", "", "", "", "", "", "", "", "", "", "", "", "", "", "", "", "", 
  "", "", "", "", "", 1.967998*^6, 66.191, 19.4, 3.002, 1.565, 1548.675, 
  67.1, 382.474, 2.42, "", "", 6.403, "", 58.32, 0.48}, 
 {"GNB", "Africa", "Guinea-Bissau", "2021-02-06", 2772., 20., 34.286, 46., 
  0., 0.143, 1408.538, 10.163, 17.422, 23.374, 0., 0.073, 0.78, "", "", "", 
  "", "", "", "", "", "", "", "", "", "", "", "", "", "", "", "", "", "", "", 
  "", "", "", "", "", 1.967998*^6, 66.191, 19.4, 3.002, 1.565, 1548.675, 
  67.1, 382.474, 2.42, "", "", 6.403, "", 58.32, 0.48}, 
 {"GNB", "Africa", "Guinea-Bissau", "2021-02-07", 2780., 8., 20.857, 46., 0., 
  0.143, 1412.603, 4.065, 10.598, 23.374, 0., 0.073, 0.79, "", "", "", "", 
  "", "", "", "", "", "", "", "", "", "", "", "", "", "", "", "", "", "", "", 
  "", "", "", "", 1.967998*^6, 66.191, 19.4, 3.002, 1.565, 1548.675, 67.1, 
  382.474, 2.42, "", "", 6.403, "", 58.32, 0.48}, 
 {"GNB", "Africa", "Guinea-Bissau", "2021-02-08", 2780., 0., 20.857, 46., 0., 
  0.143, 1412.603, 0., 10.598, 23.374, 0., 0.073, 0.8, "", "", "", "", "", 
  "", "", "", "", "", "", "", "", "", "", "", "", "", "", "", "", "", "", "", 
  "", "", "", 1.967998*^6, 66.191, 19.4, 3.002, 1.565, 1548.675, 67.1, 
  382.474, 2.42, "", "", 6.403, "", 58.32, 0.48}, 
 {"GNB", "Africa", "Guinea-Bissau", "2021-02-09", 2810., 30., 25.143, 46., 
  0., 0.143, 1427.847, 15.244, 12.776, 23.374, 0., 0.073, 0.81, "", "", "", 
  "", "", "", "", "", "", "", "", "", "", "", "", "", "", "", "", "", "", "", 
  "", "", "", "", "", 1.967998*^6, 66.191, 19.4, 3.002, 1.565, 1548.675, 
  67.1, 382.474, 2.42, "", "", 6.403, "", 58.32, 0.48}, 
 {"GNB", "Africa", "Guinea-Bissau", "2021-02-10", 2826., 16., 23.429, 46., 
  0., 0.143, 1435.977, 8.13, 11.905, 23.374, 0., 0.073, 0.82, "", "", "", "", 
  "", "", "", "", "", "", "", "", "", "", "", "", "", "", "", "", "", "", "", 
  "", "", "", "", 1.967998*^6, 66.191, 19.4, 3.002, 1.565, 1548.675, 67.1, 
  382.474, 2.42, "", "", 6.403, "", 58.32, 0.48}, 
 {"GNB", "Africa", "Guinea-Bissau", "2021-02-11", 2848., 22., 26.571, 46., 
  0., 0., 1447.156, 11.179, 13.502, 23.374, 0., 0., 0.83, "", "", "", "", "", 
  "", "", "", "", "", "", "", "", "", "", "", "", "", "", "", "", "", "", "", 
  "", "", "", 1.967998*^6, 66.191, 19.4, 3.002, 1.565, 1548.675, 67.1, 
  382.474, 2.42, "", "", 6.403, "", 58.32, 0.48}, 
 {"GNB", "Africa", "Guinea-Bissau", "2021-02-12", 2869., 21., 16.714, 46., 
  0., 0., 1457.827, 10.671, 8.493, 23.374, 0., 0., 0.84, "", "", "", "", "", 
  "", "", "", "", "", "", "", "", "", "", "", "", "", "", "", "", "", "", "", 
  "", "", "", 1.967998*^6, 66.191, 19.4, 3.002, 1.565, 1548.675, 67.1, 
  382.474, 2.42, "", "", 6.403, "", 58.32, 0.48}, 
 {"GNB", "Africa", "Guinea-Bissau", "2021-02-13", 2885., 16., 16.143, 46., 
  0., 0., 1465.957, 8.13, 8.203, 23.374, 0., 0., 0.85, "", "", "", "", "", 
  "", "", "", "", "", "", "", "", "", "", "", "", "", "", "", "", "", "", "", 
  "", "", "", 1.967998*^6, 66.191, 19.4, 3.002, 1.565, 1548.675, 67.1, 
  382.474, 2.42, "", "", 6.403, "", 58.32, 0.48}, 
 {"GNB", "Africa", "Guinea-Bissau", "2021-02-14", 2924., 39., 20.571, 46., 
  0., 0., 1485.774, 19.817, 10.453, 23.374, 0., 0., 0.86, "", "", "", "", "", 
  "", "", "", "", "", "", "", "", "", "", "", "", "", "", "", "", "", "", "", 
  "", "", "", 1.967998*^6, 66.191, 19.4, 3.002, 1.565, 1548.675, 67.1, 
  382.474, 2.42, "", "", 6.403, "", 58.32, 0.48}, 
 {"GNB", "Africa", "Guinea-Bissau", "2021-02-15", 2924., 0., 20.571, 46., 0., 
  0., 1485.774, 0., 10.453, 23.374, 0., 0., 0.87, "", "", "", "", "", "", "", 
  "", "", "", "", "", "", "", "", "", "", "", "", "", "", "", "", "", "", "", 
  "", 1.967998*^6, 66.191, 19.4, 3.002, 1.565, 1548.675, 67.1, 382.474, 2.42, 
  "", "", 6.403, "", 58.32, 0.48}, {"GNB", "Africa", "Guinea-Bissau", 
  "2021-02-16", 2950., 26., 20., 46., 0., 0., 1498.985, 13.211, 10.163, 
  23.374, 0., 0., 0.87, "", "", "", "", "", "", "", "", "", "", "", "", "", 
  "", "", "", "", "", "", "", "", "", "", "", "", "", "", 1.967998*^6, 
  66.191, 19.4, 3.002, 1.565, 1548.675, 67.1, 382.474, 2.42, "", "", 6.403, 
  "", 58.32, 0.48}, {"GNB", "Africa", "Guinea-Bissau", "2021-02-17", 2999., 
  49., 24.714, 46., 0., 0., 1523.884, 24.898, 12.558, 23.374, 0., 0., 0.88, 
  "", "", "", "", "", "", "", "", "", "", "", "", "", "", "", "", "", "", "", 
  "", "", "", "", "", "", "", "", 1.967998*^6, 66.191, 19.4, 3.002, 1.565, 
  1548.675, 67.1, 382.474, 2.42, "", "", 6.403, "", 58.32, 0.48}, 
 {"GNB", "Africa", "Guinea-Bissau", "2021-02-18", 3025., 26., 25.286, 46., 
  0., 0., 1537.095, 13.211, 12.848, 23.374, 0., 0., 0.88, "", "", "", "", "", 
  "", "", "", "", "", "", "", "", "", "", "", "", "", "", "", "", "", "", "", 
  "", "", "", 1.967998*^6, 66.191, 19.4, 3.002, 1.565, 1548.675, 67.1, 
  382.474, 2.42, "", "", 6.403, "", 58.32, 0.48}, 
 {"GNB", "Africa", "Guinea-Bissau", "2021-02-19", 3064., 39., 27.857, 46., 
  0., 0., 1556.912, 19.817, 14.155, 23.374, 0., 0., 0.88, "", "", "", "", "", 
  "", "", "", "", "", "", "", "", "", "", "", "", "", "", "", "", "", "", "", 
  "", "", "", 1.967998*^6, 66.191, 19.4, 3.002, 1.565, 1548.675, 67.1, 
  382.474, 2.42, "", "", 6.403, "", 58.32, 0.48}, 
 {"GNB", "Africa", "Guinea-Bissau", "2021-02-20", 3091., 27., 29.429, 46., 
  0., 0., 1570.632, 13.72, 14.954, 23.374, 0., 0., 0.88, "", "", "", "", "", 
  "", "", "", "", "", "", "", "", "", "", "", "", "", "", "", "", "", "", "", 
  "", "", "", 1.967998*^6, 66.191, 19.4, 3.002, 1.565, 1548.675, 67.1, 
  382.474, 2.42, "", "", 6.403, "", 58.32, 0.48}, 
 {"GNB", "Africa", "Guinea-Bissau", "2021-02-21", 3115., 24., 27.286, 47., 
  1., 0.143, 1582.827, 12.195, 13.865, 23.882, 0.508, 0.073, 0.88, "", "", 
  "", "", "", "", "", "", "", "", "", "", "", "", "", "", "", "", "", "", "", 
  "", "", "", "", "", "", 1.967998*^6, 66.191, 19.4, 3.002, 1.565, 1548.675, 
  67.1, 382.474, 2.42, "", "", 6.403, "", 58.32, 0.48}, 
 {"GNB", "Africa", "Guinea-Bissau", "2021-02-22", 3115., 0., 27.286, 47., 0., 
  0.143, 1582.827, 0., 13.865, 23.882, 0., 0.073, 0.87, "", "", "", "", "", 
  "", "", "", "", "", "", "", "", "", "", "", "", "", "", "", "", "", "", "", 
  "", "", "", 1.967998*^6, 66.191, 19.4, 3.002, 1.565, 1548.675, 67.1, 
  382.474, 2.42, "", "", 6.403, "", 58.32, 0.48}, 
 {"GNB", "Africa", "Guinea-Bissau", "2021-02-23", 3156., 41., 29.429, 47., 
  0., 0.143, 1603.66, 20.833, 14.954, 23.882, 0., 0.073, 0.87, "", "", "", 
  "", "", "", "", "", "", "", "", "", "", "", "", "", "", "", "", "", "", "", 
  "", "", "", "", "", 1.967998*^6, 66.191, 19.4, 3.002, 1.565, 1548.675, 
  67.1, 382.474, 2.42, "", "", 6.403, "", 58.32, 0.48}, 
 {"GNB", "Africa", "Guinea-Bissau", "2021-02-24", 3171., 15., 24.571, 48., 
  1., 0.286, 1611.282, 7.622, 12.485, 24.39, 0.508, 0.145, 0.87, "", "", "", 
  "", "", "", "", "", "", "", "", "", "", "", "", "", "", "", "", "", "", "", 
  "", "", "", "", "", 1.967998*^6, 66.191, 19.4, 3.002, 1.565, 1548.675, 
  67.1, 382.474, 2.42, "", "", 6.403, "", 58.32, 0.48}, 
 {"GNB", "Africa", "Guinea-Bissau", "2021-02-25", 3215., 44., 27.143, 48., 
  0., 0.286, 1633.64, 22.358, 13.792, 24.39, 0., 0.145, 0.86, "", "", "", "", 
  "", "", "", "", "", "", "", "", "", "", "", "", "", "", "", "", "", "", "", 
  "", "", "", "", 1.967998*^6, 66.191, 19.4, 3.002, 1.565, 1548.675, 67.1, 
  382.474, 2.42, "", "", 6.403, "", 58.32, 0.48}, 
 {"GNB", "Africa", "Guinea-Bissau", "2021-02-26", 3241., 26., 25.286, 48., 
  0., 0.286, 1646.851, 13.211, 12.848, 24.39, 0., 0.145, 0.86, "", "", "", 
  "", "", "", "", "", "", "", "", "", "", "", "", "", "", "", "", "", "", "", 
  "", "", "", "", "", 1.967998*^6, 66.191, 19.4, 3.002, 1.565, 1548.675, 
  67.1, 382.474, 2.42, "", "", 6.403, "", 58.32, 0.48}, 
 {"GNB", "Africa", "Guinea-Bissau", "2021-02-27", 3247., 6., 22.286, 48., 0., 
  0.286, 1649.9, 3.049, 11.324, 24.39, 0., 0.145, 0.85, "", "", "", "", "", 
  "", "", "", "", "", "", "", "", "", "", "", "", "", "", "", "", "", "", "", 
  "", "", "", 1.967998*^6, 66.191, 19.4, 3.002, 1.565, 1548.675, 67.1, 
  382.474, 2.42, "", "", 6.403, "", 58.32, 0.48}, 
 {"GNB", "Africa", "Guinea-Bissau", "2021-02-28", 3262., 15., 21., 48., 0., 
  0.143, 1657.522, 7.622, 10.671, 24.39, 0., 0.073, 0.85, "", "", "", "", "", 
  "", "", "", "", "", "", "", "", "", "", "", "", "", "", "", "", "", "", "", 
  "", "", "", 1.967998*^6, 66.191, 19.4, 3.002, 1.565, 1548.675, 67.1, 
  382.474, 2.42, "", "", 6.403, "", 58.32, 0.48}, 
 {"GNB", "Africa", "Guinea-Bissau", "2021-03-01", 3262., 0., 21., 48., 0., 
  0.143, 1657.522, 0., 10.671, 24.39, 0., 0.073, 0.85, "", "", "", "", "", 
  "", "", "", "", "", "", "", "", "", "", "", "", "", "", "", "", "", "", "", 
  "", "", "", 1.967998*^6, 66.191, 19.4, 3.002, 1.565, 1548.675, 67.1, 
  382.474, 2.42, "", "", 6.403, "", 58.32, 0.48}, 
 {"GNB", "Africa", "Guinea-Bissau", "2021-03-02", 3271., 9., 16.429, 48., 0., 
  0.143, 1662.095, 4.573, 8.348, 24.39, 0., 0.073, 0.85, "", "", "", "", "", 
  "", "", "", "", "", "", "", "", "", "", "", "", "", "", "", "", "", "", "", 
  "", "", "", 1.967998*^6, 66.191, 19.4, 3.002, 1.565, 1548.675, 67.1, 
  382.474, 2.42, "", "", 6.403, "", 58.32, 0.48}, 
 {"GNB", "Africa", "Guinea-Bissau", "2021-03-03", 3282., 11., 15.857, 48., 
  0., 0., 1667.685, 5.589, 8.057, 24.39, 0., 0., 0.85, "", "", "", "", "", 
  "", "", "", "", "", "", "", "", "", "", "", "", "", "", "", "", "", "", "", 
  "", "", "", 1.967998*^6, 66.191, 19.4, 3.002, 1.565, 1548.675, 67.1, 
  382.474, 2.42, "", "", 6.403, "", 58.32, 0.48}, 
 {"GNB", "Africa", "Guinea-Bissau", "2021-03-04", 3301., 19., 12.286, 49., 
  1., 0.143, 1677.339, 9.654, 6.243, 24.898, 0.508, 0.073, 0.85, "", "", "", 
  "", "", "", "", "", "", "", "", "", "", "", "", "", "", "", "", "", "", "", 
  "", "", "", "", "", 1.967998*^6, 66.191, 19.4, 3.002, 1.565, 1548.675, 
  67.1, 382.474, 2.42, "", "", 6.403, "", 58.32, 0.48}, 
 {"GNB", "Africa", "Guinea-Bissau", "2021-03-05", 3303., 2., 8.857, 49., 0., 
  0.143, 1678.355, 1.016, 4.501, 24.898, 0., 0.073, 0.85, "", "", "", "", "", 
  "", "", "", "", "", "", "", "", "", "", "", "", "", "", "", "", "", "", "", 
  "", "", "", 1.967998*^6, 66.191, 19.4, 3.002, 1.565, 1548.675, 67.1, 
  382.474, 2.42, "", "", 6.403, "", 58.32, 0.48}, 
 {"GNB", "Africa", "Guinea-Bissau", "2021-03-06", 3312., 9., 9.286, 49., 0., 
  0.143, 1682.929, 4.573, 4.718, 24.898, 0., 0.073, 0.86, "", "", "", "", "", 
  "", "", "", "", "", "", "", "", "", "", "", "", "", "", "", "", "", "", "", 
  "", "", "", 1.967998*^6, 66.191, 19.4, 3.002, 1.565, 1548.675, 67.1, 
  382.474, 2.42, "", "", 6.403, "", 58.32, 0.48}, 
 {"GNB", "Africa", "Guinea-Bissau", "2021-03-07", 3312., 0., 7.143, 49., 0., 
  0.143, 1682.929, 0., 3.63, 24.898, 0., 0.073, 0.87, "", "", "", "", "", "", 
  "", "", "", "", "", "", "", "", "", "", "", "", "", "", "", "", "", "", "", 
  "", "", 1.967998*^6, 66.191, 19.4, 3.002, 1.565, 1548.675, 67.1, 382.474, 
  2.42, "", "", 6.403, "", 58.32, 0.48}, {"GNB", "Africa", "Guinea-Bissau", 
  "2021-03-08", 3312., 0., 7.143, 49., 0., 0.143, 1682.929, 0., 3.63, 24.898, 
  0., 0.073, 0.88, "", "", "", "", "", "", "", "", "", "", "", "", "", "", 
  "", "", "", "", "", "", "", "", "", "", "", "", "", 1.967998*^6, 66.191, 
  19.4, 3.002, 1.565, 1548.675, 67.1, 382.474, 2.42, "", "", 6.403, "", 
  58.32, 0.48}, {"GNB", "Africa", "Guinea-Bissau", "2021-03-09", 3319., 7., 
  6.857, 49., 0., 0.143, 1686.485, 3.557, 3.484, 24.898, 0., 0.073, 0.89, "", 
  "", "", "", "", "", "", "", "", "", "", "", "", "", "", "", "", "", "", "", 
  "", "", "", "", "", "", "", 1.967998*^6, 66.191, 19.4, 3.002, 1.565, 
  1548.675, 67.1, 382.474, 2.42, "", "", 6.403, "", 58.32, 0.48}, 
 {"GNB", "Africa", "Guinea-Bissau", "2021-03-10", 3327., 8., 6.429, 51., 2., 
  0.429, 1690.55, 4.065, 3.267, 25.915, 1.016, 0.218, 0.9, "", "", "", "", 
  "", "", "", "", "", "", "", "", "", "", "", "", "", "", "", "", "", "", "", 
  "", "", "", "", 1.967998*^6, 66.191, 19.4, 3.002, 1.565, 1548.675, 67.1, 
  382.474, 2.42, "", "", 6.403, "", 58.32, 0.48}, 
 {"GNB", "Africa", "Guinea-Bissau", "2021-03-11", 3380., 53., 11.286, 51., 
  0., 0.286, 1717.481, 26.931, 5.735, 25.915, 0., 0.145, 0.91, "", "", "", 
  "", "", "", "", "", "", "", "", "", "", "", "", "", "", "", "", "", "", "", 
  "", "", "", "", "", 1.967998*^6, 66.191, 19.4, 3.002, 1.565, 1548.675, 
  67.1, 382.474, 2.42, "", "", 6.403, "", 58.32, 0.48}, 
 {"GNB", "Africa", "Guinea-Bissau", "2021-03-12", 3398., 18., 13.571, 52., 
  1., 0.429, 1726.628, 9.146, 6.896, 26.423, 0.508, 0.218, 0.91, "", "", "", 
  "", "", "", "", "", "", "", "", "", "", "", "", "", "", "", "", "", "", "", 
  "", "", "", "", "", 1.967998*^6, 66.191, 19.4, 3.002, 1.565, 1548.675, 
  67.1, 382.474, 2.42, "", "", 6.403, "", 58.32, 0.48}, 
 {"GNB", "Africa", "Guinea-Bissau", "2021-03-13", 3436., 38., 17.714, 52., 
  0., 0.429, 1745.937, 19.309, 9.001, 26.423, 0., 0.218, 0.91, "", "", "", 
  "", "", "", "", "", "", "", "", "", "", "", "", "", "", "", "", "", "", "", 
  "", "", "", "", "", 1.967998*^6, 66.191, 19.4, 3.002, 1.565, 1548.675, 
  67.1, 382.474, 2.42, "", "", 6.403, "", 58.32, 0.48}, 
 {"GNB", "Africa", "Guinea-Bissau", "2021-03-14", 3447., 11., 19.286, 52., 
  0., 0.429, 1751.526, 5.589, 9.8, 26.423, 0., 0.218, 0.9, "", "", "", "", 
  "", "", "", "", "", "", "", "", "", "", "", "", "", "", "", "", "", "", "", 
  "", "", "", "", 1.967998*^6, 66.191, 19.4, 3.002, 1.565, 1548.675, 67.1, 
  382.474, 2.42, "", "", 6.403, "", 58.32, 0.48}, 
 {"GNB", "Africa", "Guinea-Bissau", "2021-03-15", 3447., 0., 19.286, 52., 0., 
  0.429, 1751.526, 0., 9.8, 26.423, 0., 0.218, 0.89, "", "", "", "", "", "", 
  "", "", "", "", "", "", "", "", "", "", "", "", "", "", "", "", "", "", "", 
  "", "", 1.967998*^6, 66.191, 19.4, 3.002, 1.565, 1548.675, 67.1, 382.474, 
  2.42, "", "", 6.403, "", 58.32, 0.48}, {"GNB", "Africa", "Guinea-Bissau", 
  "2021-03-16", 3469., 22., 21.429, 52., 0., 0.429, 1762.705, 11.179, 10.889, 
  26.423, 0., 0.218, 0.89, "", "", "", "", "", "", "", "", "", "", "", "", 
  "", "", "", "", "", "", "", "", "", "", "", "", "", "", "", 1.967998*^6, 
  66.191, 19.4, 3.002, 1.565, 1548.675, 67.1, 382.474, 2.42, "", "", 6.403, 
  "", 58.32, 0.48}, {"GNB", "Africa", "Guinea-Bissau", "2021-03-17", 3488., 
  19., 23., 54., 2., 0.429, 1772.36, 9.654, 11.687, 27.439, 1.016, 0.218, 
  0.88, "", "", "", "", "", "", "", "", "", "", "", "", "", "", "", "", "", 
  "", "", "", "", "", "", "", "", "", "", 1.967998*^6, 66.191, 19.4, 3.002, 
  1.565, 1548.675, 67.1, 382.474, 2.42, "", "", 6.403, "", 58.32, 0.48}, 
 {"GNB", "Africa", "Guinea-Bissau", "2021-03-18", 3518., 30., 19.714, 54., 
  0., 0.429, 1787.603, 15.244, 10.017, 27.439, 0., 0.218, 0.87, "", "", "", 
  "", "", "", "", "", "", "", "", "", "", "", "", "", "", "", "", "", "", "", 
  "", "", "", "", "", 1.967998*^6, 66.191, 19.4, 3.002, 1.565, 1548.675, 
  67.1, 382.474, 2.42, "", "", 6.403, "", 58.32, 0.48}, 
 {"GNB", "Africa", "Guinea-Bissau", "2021-03-19", 3536., 18., 19.714, 55., 
  1., 0.429, 1796.75, 9.146, 10.017, 27.947, 0.508, 0.218, 0.86, "", "", "", 
  "", "", "", "", "", "", "", "", "", "", "", "", "", "", "", "", "", "", "", 
  "", "", "", "", "", 1.967998*^6, 66.191, 19.4, 3.002, 1.565, 1548.675, 
  67.1, 382.474, 2.42, "", "", 6.403, "", 58.32, 0.48}, 
 {"GNB", "Africa", "Guinea-Bissau", "2021-03-20", 3558., 22., 17.429, 55., 
  0., 0.429, 1807.929, 11.179, 8.856, 27.947, 0., 0.218, 0.85, "", "", "", 
  "", "", "", "", "", "", "", "", "", "", "", "", "", "", "", "", "", "", "", 
  "", "", "", "", "", 1.967998*^6, 66.191, 19.4, 3.002, 1.565, 1548.675, 
  67.1, 382.474, 2.42, "", "", 6.403, "", 58.32, 0.48}, 
 {"GNB", "Africa", "Guinea-Bissau", "2021-03-21", 3568., 10., 17.286, 55., 
  0., 0.429, 1813.01, 5.081, 8.783, 27.947, 0., 0.218, 0.84, "", "", "", "", 
  "", "", "", "", "", "", "", "", "", "", "", "", "", "", "", "", "", "", "", 
  "", "", "", "", 1.967998*^6, 66.191, 19.4, 3.002, 1.565, 1548.675, 67.1, 
  382.474, 2.42, "", "", 6.403, "", 58.32, 0.48}, 
 {"GNB", "Africa", "Guinea-Bissau", "2021-03-22", 3568., 0., 17.286, 55., 0., 
  0.429, 1813.01, 0., 8.783, 27.947, 0., 0.218, 0.83, "", "", "", "", "", "", 
  "", "", "", "", "", "", "", "", "", "", "", "", "", "", "", "", "", "", "", 
  "", "", 1.967998*^6, 66.191, 19.4, 3.002, 1.565, 1548.675, 67.1, 382.474, 
  2.42, "", "", 6.403, "", 58.32, 0.48}, {"GNB", "Africa", "Guinea-Bissau", 
  "2021-03-23", 3586., 18., 16.714, 56., 1., 0.571, 1822.156, 9.146, 8.493, 
  28.455, 0.508, 0.29, 0.82, "", "", "", "", "", "", "", "", "", "", "", "", 
  "", "", "", "", "", "", "", "", "", "", "", "", "", "", "", 1.967998*^6, 
  66.191, 19.4, 3.002, 1.565, 1548.675, 67.1, 382.474, 2.42, "", "", 6.403, 
  "", 58.32, 0.48}, {"GNB", "Africa", "Guinea-Bissau", "2021-03-24", 3591., 
  5., 14.714, 56., 0., 0.286, 1824.697, 2.541, 7.477, 28.455, 0., 0.145, 
  0.81, "", "", "", "", "", "", "", "", "", "", "", "", "", "", "", "", "", 
  "", "", "", "", "", "", "", "", "", "", 1.967998*^6, 66.191, 19.4, 3.002, 
  1.565, 1548.675, 67.1, 382.474, 2.42, "", "", 6.403, "", 58.32, 0.48}, 
 {"GNB", "Africa", "Guinea-Bissau", "2021-03-25", 3607., 16., 12.714, 61., 
  5., 1., 1832.827, 8.13, 6.461, 30.996, 2.541, 0.508, 0.8, "", "", "", "", 
  "", "", "", "", "", "", "", "", "", "", "", "", "", "", "", "", "", "", "", 
  "", "", "", "", 1.967998*^6, 66.191, 19.4, 3.002, 1.565, 1548.675, 67.1, 
  382.474, 2.42, "", "", 6.403, "", 58.32, 0.48}, 
 {"GNB", "Africa", "Guinea-Bissau", "2021-03-26", 3615., 8., 11.286, 61., 0., 
  0.857, 1836.892, 4.065, 5.735, 30.996, 0., 0.436, 0.79, "", "", "", "", "", 
  "", "", "", "", "", "", "", "", "", "", "", "", "", "", "", "", "", "", "", 
  "", "", "", 1.967998*^6, 66.191, 19.4, 3.002, 1.565, 1548.675, 67.1, 
  382.474, 2.42, "", "", 6.403, "", 58.32, 0.48}, 
 {"GNB", "Africa", "Guinea-Bissau", "2021-03-27", 3630., 15., 10.286, 61., 
  0., 0.857, 1844.514, 7.622, 5.226, 30.996, 0., 0.436, 0.78, "", "", "", "", 
  "", "", "", "", "", "", "", "", "", "", "", "", "", "", "", "", "", "", "", 
  "", "", "", "", 1.967998*^6, 66.191, 19.4, 3.002, 1.565, 1548.675, 67.1, 
  382.474, 2.42, "", "", 6.403, "", 58.32, 0.48}, 
 {"GNB", "Africa", "Guinea-Bissau", "2021-03-28", 3634., 4., 9.429, 61., 0., 
  0.857, 1846.547, 2.033, 4.791, 30.996, 0., 0.436, 0.78, "", "", "", "", "", 
  "", "", "", "", "", "", "", "", "", "", "", "", "", "", "", "", "", "", "", 
  "", "", "", 1.967998*^6, 66.191, 19.4, 3.002, 1.565, 1548.675, 67.1, 
  382.474, 2.42, "", "", 6.403, "", 58.32, 0.48}, 
 {"GNB", "Africa", "Guinea-Bissau", "2021-03-29", 3634., 0., 9.429, 61., 0., 
  0.857, 1846.547, 0., 4.791, 30.996, 0., 0.436, 0.77, "", "", "", "", "", 
  "", "", "", "", "", "", "", "", "", "", "", "", "", "", "", "", "", "", "", 
  "", "", "", 1.967998*^6, 66.191, 19.4, 3.002, 1.565, 1548.675, 67.1, 
  382.474, 2.42, "", "", 6.403, "", 58.32, 0.48}, 
 {"GNB", "Africa", "Guinea-Bissau", "2021-03-30", 3647., 13., 8.714, 61., 0., 
  0.714, 1853.152, 6.606, 4.428, 30.996, 0., 0.363, 0.76, "", "", "", "", "", 
  "", "", "", "", "", "", "", "", "", "", "", "", "", "", "", "", "", "", "", 
  "", "", "", 1.967998*^6, 66.191, 19.4, 3.002, 1.565, 1548.675, 67.1, 
  382.474, 2.42, "", "", 6.403, "", 58.32, 0.48}, 
 {"GNB", "Africa", "Guinea-Bissau", "2021-03-31", 3650., 3., 8.429, 63., 2., 
  1., 1854.677, 1.524, 4.283, 32.012, 1.016, 0.508, 0.75, "", "", "", "", "", 
  "", "", "", "", "", "", "", "", "", "", "", "", "", "", "", "", "", "", "", 
  "", "", "", 1.967998*^6, 66.191, 19.4, 3.002, 1.565, 1548.675, 67.1, 
  382.474, 2.42, "", "", 6.403, "", 58.32, 0.48}, 
 {"GNB", "Africa", "Guinea-Bissau", "2021-04-01", 3661., 11., 7.714, 63., 0., 
  0.286, 1860.266, 5.589, 3.92, 32.012, 0., 0.145, 0.75, "", "", "", "", "", 
  "", "", "", "", "", "", "", "", "", "", "", "", "", "", "", "", "", "", "", 
  "", "", "", 1.967998*^6, 66.191, 19.4, 3.002, 1.565, 1548.675, 67.1, 
  382.474, 2.42, "", "", 6.403, "", 58.32, 0.48}, 
 {"GNB", "Africa", "Guinea-Bissau", "2021-04-02", 3661., 0., 6.571, 65., 2., 
  0.571, 1860.266, 0., 3.339, 33.028, 1.016, 0.29, 0.74, "", "", "", "", "", 
  "", "", "", "", "", "", "", "", "", "", "", "", "", "", "", "", "", "", "", 
  "", "", "", 1.967998*^6, 66.191, 19.4, 3.002, 1.565, 1548.675, 67.1, 
  382.474, 2.42, "", "", 6.403, "", 58.32, 0.48}, 
 {"GNB", "Africa", "Guinea-Bissau", "2021-04-03", 3661., 0., 4.429, 65., 0., 
  0.571, 1860.266, 0., 2.25, 33.028, 0., 0.29, 0.74, "", "", "", "", "", "", 
  "", "", "", "", "", "", "", "", "", "", "", "", "", "", "", "", "", "", "", 
  "", "", 1.967998*^6, 66.191, 19.4, 3.002, 1.565, 1548.675, 67.1, 382.474, 
  2.42, "", "", 6.403, "", 58.32, 0.48}, {"GNB", "Africa", "Guinea-Bissau", 
  "2021-04-04", 3662., 1., 4., 66., 1., 0.714, 1860.774, 0.508, 2.033, 
  33.537, 0.508, 0.363, 0.74, "", "", "", "", "", "", "", "", "", "", "", "", 
  "", "", "", "", "", "", "", "", "", "", "", "", "", "", "", 1.967998*^6, 
  66.191, 19.4, 3.002, 1.565, 1548.675, 67.1, 382.474, 2.42, "", "", 6.403, 
  "", 58.32, 0.48}, {"GNB", "Africa", "Guinea-Bissau", "2021-04-05", 3662., 
  0., 4., 66., 0., 0.714, 1860.774, 0., 2.033, 33.537, 0., 0.363, 0.75, "", 
  "", "", "", "", "", "", "", "", "", "", "", "", "", "", "", "", "", "", "", 
  "", "", "", "", "", "", "", 1.967998*^6, 66.191, 19.4, 3.002, 1.565, 
  1548.675, 67.1, 382.474, 2.42, "", "", 6.403, "", 58.32, 0.48}, 
 {"GNB", "Africa", "Guinea-Bissau", "2021-04-06", 3662., 0., 2.143, 66., 0., 
  0.714, 1860.774, 0., 1.089, 33.537, 0., 0.363, 0.75, "", "", "", "", "", 
  "", "", "", "", "", "", "", "", "", "", "", "", "", "", "", "", "", "", "", 
  "", "", "", 1.967998*^6, 66.191, 19.4, 3.002, 1.565, 1548.675, 67.1, 
  382.474, 2.42, "", "", 6.403, "", 58.32, 0.48}, 
 {"GNB", "Africa", "Guinea-Bissau", "2021-04-07", 3663., 1., 1.857, 66., 0., 
  0.429, 1861.282, 0.508, 0.944, 33.537, 0., 0.218, 0.75, "", "", "", "", "", 
  "", "", "", "", "", "", "", "", "", "", "", "", "", "", "", "", "", "", "", 
  "", "", "", 1.967998*^6, 66.191, 19.4, 3.002, 1.565, 1548.675, 67.1, 
  382.474, 2.42, "", "", 6.403, "", 58.32, 0.48}, 
 {"GNB", "Africa", "Guinea-Bissau", "2021-04-08", 3664., 1., 0.429, 66., 0., 
  0.429, 1861.791, 0.508, 0.218, 33.537, 0., 0.218, 0.76, "", "", "", "", "", 
  "", "", "", "", "", "", "", "", "", "", "", "", "", "", "", "", "", "", "", 
  "", "", "", 1.967998*^6, 66.191, 19.4, 3.002, 1.565, 1548.675, 67.1, 
  382.474, 2.42, "", "", 6.403, "", 58.32, 0.48}, 
 {"GNB", "Africa", "Guinea-Bissau", "2021-04-09", 3675., 11., 2., 66., 0., 
  0.143, 1867.38, 5.589, 1.016, 33.537, 0., 0.073, 0.77, "", "", "", "", "", 
  "", "", "", "", "", "", "", "", "", "", "", "", "", "", "", "", "", "", "", 
  "", "", "", 1.967998*^6, 66.191, 19.4, 3.002, 1.565, 1548.675, 67.1, 
  382.474, 2.42, "", "", 6.403, "", 58.32, 0.48}, 
 {"GNB", "Africa", "Guinea-Bissau", "2021-04-10", 3678., 3., 2.429, 66., 0., 
  0.143, 1868.904, 1.524, 1.234, 33.537, 0., 0.073, 0.78, "", "", "", "", "", 
  "", "", "", "", "", "", "", "", "", "", "", "", "", "", "", "", "", "", "", 
  "", "", "", 1.967998*^6, 66.191, 19.4, 3.002, 1.565, 1548.675, 67.1, 
  382.474, 2.42, "", "", 6.403, "", 58.32, 0.48}, 
 {"GNB", "Africa", "Guinea-Bissau", "2021-04-11", 3680., 2., 2.571, 66., 0., 
  0., 1869.921, 1.016, 1.307, 33.537, 0., 0., 0.78, "", "", "", "", "", "", 
  "", "", "", "", "", "", "", "", "", "", "", "", "", "", "", "", "", "", "", 
  "", "", 1.967998*^6, 66.191, 19.4, 3.002, 1.565, 1548.675, 67.1, 382.474, 
  2.42, "", "", 6.403, "", 58.32, 0.48}, {"GNB", "Africa", "Guinea-Bissau", 
  "2021-04-12", 3680., 0., 2.571, 66., 0., 0., 1869.921, 0., 1.307, 33.537, 
  0., 0., 0.79, "", "", "", "", "", "", "", "", "", "", "", "", "", "", "", 
  "", "", "", "", "", "", "", "", "", "", "", "", 1.967998*^6, 66.191, 19.4, 
  3.002, 1.565, 1548.675, 67.1, 382.474, 2.42, "", "", 6.403, "", 58.32, 
  0.48}, {"GNB", "Africa", "Guinea-Bissau", "2021-04-13", 3693., 13., 4.429, 
  66., 0., 0., 1876.526, 6.606, 2.25, 33.537, 0., 0., 0.8, "", "", "", "", 
  "", "", "", "", "", "", "", "", "", "", "", "", "", "", "", "", "", "", "", 
  "", "", "", "", 1.967998*^6, 66.191, 19.4, 3.002, 1.565, 1548.675, 67.1, 
  382.474, 2.42, "", "", 6.403, "", 58.32, 0.48}, 
 {"GNB", "Africa", "Guinea-Bissau", "2021-04-14", 3694., 1., 4.429, 66., 0., 
  0., 1877.034, 0.508, 2.25, 33.537, 0., 0., 0.79, "", "", "", "", "", "", 
  "", "", "", "", "", "", "", "", "", "", "", "", "", "", "", "", "", "", "", 
  "", "", 1.967998*^6, 66.191, 19.4, 3.002, 1.565, 1548.675, 67.1, 382.474, 
  2.42, "", "", 6.403, "", 58.32, 0.48}, {"GNB", "Africa", "Guinea-Bissau", 
  "2021-04-15", 3706., 12., 6., 66., 0., 0., 1883.132, 6.098, 3.049, 33.537, 
  0., 0., 0.79, "", "", "", "", "", "", "", "", "", "", "", "", "", "", "", 
  "", "", "", "", "", "", "", "", "", "", "", "", 1.967998*^6, 66.191, 19.4, 
  3.002, 1.565, 1548.675, 67.1, 382.474, 2.42, "", "", 6.403, "", 58.32, 
  0.48}, {"GNB", "Africa", "Guinea-Bissau", "2021-04-16", 3710., 4., 5., 66., 
  0., 0., 1885.165, 2.033, 2.541, 33.537, 0., 0., 0.78, "", "", "", "", "", 
  "", "", "", "", "", "", "", "", "", "", "", "", "", "", "", "", "", "", "", 
  "", "", "", 1.967998*^6, 66.191, 19.4, 3.002, 1.565, 1548.675, 67.1, 
  382.474, 2.42, "", "", 6.403, "", 58.32, 0.48}, 
 {"GNB", "Africa", "Guinea-Bissau", "2021-04-17", 3710., 0., 4.571, 66., 0., 
  0., 1885.165, 0., 2.323, 33.537, 0., 0., 0.78, "", "", "", "", "", "", "", 
  "", "", "", "", "", "", "", "", "", "", "", "", "", "", "", "", "", "", "", 
  "", 1.967998*^6, 66.191, 19.4, 3.002, 1.565, 1548.675, 67.1, 382.474, 2.42, 
  "", "", 6.403, "", 58.32, 0.48}, {"GNB", "Africa", "Guinea-Bissau", 
  "2021-04-18", 3712., 2., 4.571, 66., 0., 0., 1886.181, 1.016, 2.323, 
  33.537, 0., 0., 0.77, "", "", "", "", "", "", "", "", "", "", "", "", "", 
  "", "", "", "", "", "", "", "", "", "", "", "", "", "", 1.967998*^6, 
  66.191, 19.4, 3.002, 1.565, 1548.675, 67.1, 382.474, 2.42, "", "", 6.403, 
  "", 58.32, 0.48}, {"GNB", "Africa", "Guinea-Bissau", "2021-04-19", 3712., 
  0., 4.571, 66., 0., 0., 1886.181, 0., 2.323, 33.537, 0., 0., 0.77, "", "", 
  "", "", "", "", "", "", "", "", "", "", "", "", "", "", "", "", "", "", "", 
  "", "", "", "", "", "", 1.967998*^6, 66.191, 19.4, 3.002, 1.565, 1548.675, 
  67.1, 382.474, 2.42, "", "", 6.403, "", 58.32, 0.48}, 
 {"GNB", "Africa", "Guinea-Bissau", "2021-04-20", 3713., 1., 2.857, 66., 0., 
  0., 1886.689, 0.508, 1.452, 33.537, 0., 0., 0.77, "", "", "", "", "", "", 
  "", "", "", "", "", "", "", "", "", "", "", "", "", "", "", "", "", "", "", 
  "", "", 1.967998*^6, 66.191, 19.4, 3.002, 1.565, 1548.675, 67.1, 382.474, 
  2.42, "", "", 6.403, "", 58.32, 0.48}, {"GNB", "Africa", "Guinea-Bissau", 
  "2021-04-21", 3713., 0., 2.714, 66., 0., 0., 1886.689, 0., 1.379, 33.537, 
  0., 0., 0.77, "", "", "", "", "", "", "", "", "", "", "", "", "", "", "", 
  "", "", "", "", "", "", "", "", "", "", "", "", 1.967998*^6, 66.191, 19.4, 
  3.002, 1.565, 1548.675, 67.1, 382.474, 2.42, "", "", 6.403, "", 58.32, 
  0.48}, {"GNB", "Africa", "Guinea-Bissau", "2021-04-22", 3721., 8., 2.143, 
  66., 0., 0., 1890.754, 4.065, 1.089, 33.537, 0., 0., 0.77, "", "", "", "", 
  "", "", "", "", "", "", "", "", "", "", "", "", "", "", "", "", "", "", "", 
  "", "", "", "", 1.967998*^6, 66.191, 19.4, 3.002, 1.565, 1548.675, 67.1, 
  382.474, 2.42, "", "", 6.403, "", 58.32, 0.48}, 
 {"GNB", "Africa", "Guinea-Bissau", "2021-04-23", 3722., 1., 1.714, 66., 0., 
  0., 1891.262, 0.508, 0.871, 33.537, 0., 0., 0.77, "", "", "", "", "", "", 
  "", "", "", "", "", "", "", "", "", "", "", "", "", "", "", "", "", "", "", 
  "", "", 1.967998*^6, 66.191, 19.4, 3.002, 1.565, 1548.675, 67.1, 382.474, 
  2.42, "", "", 6.403, "", 58.32, 0.48}, {"GNB", "Africa", "Guinea-Bissau", 
  "2021-04-24", 3724., 2., 2., 67., 1., 0.143, 1892.278, 1.016, 1.016, 
  34.045, 0.508, 0.073, 0.76, "", "", "", "", "", "", "", "", "", "", "", "", 
  "", "", "", "", "", "", "", "", "", "", "", "", "", "", "", 1.967998*^6, 
  66.191, 19.4, 3.002, 1.565, 1548.675, 67.1, 382.474, 2.42, "", "", 6.403, 
  "", 58.32, 0.48}, {"GNB", "Africa", "Guinea-Bissau", "2021-04-25", 3726., 
  2., 2., 67., 0., 0.143, 1893.295, 1.016, 1.016, 34.045, 0., 0.073, 0.76, 
  "", "", "", "", "", "", "", "", "", "", "", "", "", "", "", "", "", "", "", 
  "", "", "", "", "", "", "", "", 1.967998*^6, 66.191, 19.4, 3.002, 1.565, 
  1548.675, 67.1, 382.474, 2.42, "", "", 6.403, "", 58.32, 0.48}, 
 {"GNB", "Africa", "Guinea-Bissau", "2021-04-26", 3726., 0., 2., 67., 0., 
  0.143, 1893.295, 0., 1.016, 34.045, 0., 0.073, 0.76, "", "", "", "", "", 
  "", "", "", "", "", "", "", "", "", "", "", "", "", "", "", "", "", "", "", 
  "", "", "", 1.967998*^6, 66.191, 19.4, 3.002, 1.565, 1548.675, 67.1, 
  382.474, 2.42, "", "", 6.403, "", 58.32, 0.48}, 
 {"GNB", "Africa", "Guinea-Bissau", "2021-04-27", 3731., 5., 2.571, 67., 0., 
  0.143, 1895.835, 2.541, 1.307, 34.045, 0., 0.073, 0.76, "", "", "", "", "", 
  "", "", "", "", "", "", "", "", "", "", "", "", "", "", "", "", "", "", "", 
  "", "", "", 1.967998*^6, 66.191, 19.4, 3.002, 1.565, 1548.675, 67.1, 
  382.474, 2.42, "", "", 6.403, "", 58.32, 0.48}, 
 {"GNB", "Africa", "Guinea-Bissau", "2021-04-28", 3731., 0., 2.571, 67., 0., 
  0.143, 1895.835, 0., 1.307, 34.045, 0., 0.073, 0.76, "", "", "", "", "", 
  "", "", "", "", "", "", "", "", "", "", "", "", "", "", "", "", "", "", "", 
  "", "", "", 1.967998*^6, 66.191, 19.4, 3.002, 1.565, 1548.675, 67.1, 
  382.474, 2.42, "", "", 6.403, "", 58.32, 0.48}, 
 {"GNB", "Africa", "Guinea-Bissau", "2021-04-29", 3733., 2., 1.714, 67., 0., 
  0.143, 1896.852, 1.016, 0.871, 34.045, 0., 0.073, 0.75, "", "", "", "", "", 
  "", "", "", "", "", "", "", "", "", "", "", "", "", "", "", "", "", "", "", 
  "", "", "", 1.967998*^6, 66.191, 19.4, 3.002, 1.565, 1548.675, 67.1, 
  382.474, 2.42, "", "", 6.403, "", 58.32, 0.48}, 
 {"GNB", "Africa", "Guinea-Bissau", "2021-04-30", 3734., 1., 1.714, 67., 0., 
  0.143, 1897.36, 0.508, 0.871, 34.045, 0., 0.073, 0.75, "", "", "", "", "", 
  "", "", "", "", "", "", "", "", "", "", "", "", "", "", "", "", "", "", "", 
  "", "", "", 1.967998*^6, 66.191, 19.4, 3.002, 1.565, 1548.675, 67.1, 
  382.474, 2.42, "", "", 6.403, "", 58.32, 0.48}, 
 {"GNB", "Africa", "Guinea-Bissau", "2021-05-01", 3736., 2., 1.714, 67., 0., 
  0., 1898.376, 1.016, 0.871, 34.045, 0., 0., 0.75, "", "", "", "", "", "", 
  "", "", "", "", "", "", "", "", "", "", "", "", "", "", "", "", "", "", "", 
  "", "", 1.967998*^6, 66.191, 19.4, 3.002, 1.565, 1548.675, 67.1, 382.474, 
  2.42, "", "", 6.403, "", 58.32, 0.48}, {"GNB", "Africa", "Guinea-Bissau", 
  "2021-05-02", 3736., 0., 1.429, 67., 0., 0., 1898.376, 0., 0.726, 34.045, 
  0., 0., 0.75, "", "", "", "", "", "", "", "", "", "", "", "", "", "", "", 
  "", "", "", "", "", "", "", "", "", "", "", "", 1.967998*^6, 66.191, 19.4, 
  3.002, 1.565, 1548.675, 67.1, 382.474, 2.42, "", "", 6.403, "", 58.32, 
  0.48}, {"GNB", "Africa", "Guinea-Bissau", "2021-05-03", 3736., 0., 1.429, 
  67., 0., 0., 1898.376, 0., 0.726, 34.045, 0., 0., 0.76, "", "", "", "", "", 
  "", "", "", "", "", "", "", "", "", "", "", "", "", "", "", "", "", "", "", 
  "", "", "", 1.967998*^6, 66.191, 19.4, 3.002, 1.565, 1548.675, 67.1, 
  382.474, 2.42, "", "", 6.403, "", 58.32, 0.48}, 
 {"GNB", "Africa", "Guinea-Bissau", "2021-05-04", 3737., 1., 0.857, 67., 0., 
  0., 1898.884, 0.508, 0.436, 34.045, 0., 0., 0.76, "", "", "", "", "", "", 
  "", "", "", "", "", "", "", "", "", "", "", "", "", "", "", "", "", "", "", 
  "", "", 1.967998*^6, 66.191, 19.4, 3.002, 1.565, 1548.675, 67.1, 382.474, 
  2.42, "", "", 6.403, "", 58.32, 0.48}, {"GNB", "Africa", "Guinea-Bissau", 
  "2021-05-05", 3738., 1., 1., 67., 0., 0., 1899.392, 0.508, 0.508, 34.045, 
  0., 0., 0.76, "", "", "", "", "", "", "", "", "", "", "", "", "", "", "", 
  "", "", "", "", "", "", "", "", "", "", "", "", 1.967998*^6, 66.191, 19.4, 
  3.002, 1.565, 1548.675, 67.1, 382.474, 2.42, "", "", 6.403, "", 58.32, 
  0.48}, {"GNB", "Africa", "Guinea-Bissau", "2021-05-06", 3738., 0., 0.714, 
  67., 0., 0., 1899.392, 0., 0.363, 34.045, 0., 0., 0.76, "", "", "", "", "", 
  "", "", "", "", "", "", "", "", "", "", "", "", "", "", "", "", "", "", "", 
  "", "", "", 1.967998*^6, 66.191, 19.4, 3.002, 1.565, 1548.675, 67.1, 
  382.474, 2.42, "", "", 6.403, "", 58.32, 0.48}, 
 {"GNB", "Africa", "Guinea-Bissau", "2021-05-07", 3739., 1., 0.714, 67., 0., 
  0., 1899.9, 0.508, 0.363, 34.045, 0., 0., 0.77, "", "", "", "", "", "", "", 
  "", "", "", "", "", "", "", "", "", "", "", "", "", "", "", "", "", "", "", 
  "", 1.967998*^6, 66.191, 19.4, 3.002, 1.565, 1548.675, 67.1, 382.474, 2.42, 
  "", "", 6.403, "", 58.32, 0.48}, {"GNB", "Africa", "Guinea-Bissau", 
  "2021-05-08", 3739., 0., 0.429, 67., 0., 0., 1899.9, 0., 0.218, 34.045, 0., 
  0., 0.78, "", "", "", "", "", "", "", "", "", "", "", "", "", "", "", "", 
  "", "", "", "", "", "", "", "", "", "", "", 1.967998*^6, 66.191, 19.4, 
  3.002, 1.565, 1548.675, 67.1, 382.474, 2.42, "", "", 6.403, "", 58.32, 
  0.48}, {"GNB", "Africa", "Guinea-Bissau", "2021-05-09", 3741., 2., 0.714, 
  67., 0., 0., 1900.917, 1.016, 0.363, 34.045, 0., 0., 0.79, "", "", "", "", 
  "", "", "", "", "", "", "", "", "", "", "", "", "", "", "", "", "", "", "", 
  "", "", "", "", 1.967998*^6, 66.191, 19.4, 3.002, 1.565, 1548.675, 67.1, 
  382.474, 2.42, "", "", 6.403, "", 58.32, 0.48}, 
 {"GNB", "Africa", "Guinea-Bissau", "2021-05-10", 3741., 0., 0.714, 67., 0., 
  0., 1900.917, 0., 0.363, 34.045, 0., 0., 0.8, "", "", "", "", "", "", "", 
  "", "", "", "", "", "", "", "", "", "", "", "", "", "", "", "", "", "", "", 
  "", 1.967998*^6, 66.191, 19.4, 3.002, 1.565, 1548.675, 67.1, 382.474, 2.42, 
  "", "", 6.403, "", 58.32, 0.48}, {"GNB", "Africa", "Guinea-Bissau", 
  "2021-05-11", 3741., 0., 0.571, 67., 0., 0., 1900.917, 0., 0.29, 34.045, 
  0., 0., 0.81, "", "", "", "", "", "", "", "", "", "", "", "", "", "", "", 
  "", "", "", "", "", "", "", "", "", "", "", "", 1.967998*^6, 66.191, 19.4, 
  3.002, 1.565, 1548.675, 67.1, 382.474, 2.42, "", "", 6.403, "", 58.32, 
  0.48}, {"GNB", "Africa", "Guinea-Bissau", "2021-05-12", 3741., 0., 0.429, 
  67., 0., 0., 1900.917, 0., 0.218, 34.045, 0., 0., 0.82, "", "", "", "", "", 
  "", "", "", "", "", "", "", "", "", "", "", "", 5889., 5889., "", "", "", 
  0.3, 0.3, "", "", "", 1.967998*^6, 66.191, 19.4, 3.002, 1.565, 1548.675, 
  67.1, 382.474, 2.42, "", "", 6.403, "", 58.32, 0.48}, 
 {"GNB", "Africa", "Guinea-Bissau", "2021-05-13", 3743., 2., 0.714, 67., 0., 
  0., 1901.933, 1.016, 0.363, 34.045, 0., 0., 0.83, "", "", "", "", "", "", 
  "", "", "", "", "", "", "", "", "", "", "", "", "", "", "", "", "", "", "", 
  "", "", 1.967998*^6, 66.191, 19.4, 3.002, 1.565, 1548.675, 67.1, 382.474, 
  2.42, "", "", 6.403, "", 58.32, 0.48}, {"GNB", "Africa", "Guinea-Bissau", 
  "2021-05-14", 3745., 2., 0.857, 67., 0., 0., 1902.949, 1.016, 0.436, 
  34.045, 0., 0., 0.84, "", "", "", "", "", "", "", "", "", "", "", "", "", 
  "", "", "", "", "", "", "", "", "", "", "", "", "", "", 1.967998*^6, 
  66.191, 19.4, 3.002, 1.565, 1548.675, 67.1, 382.474, 2.42, "", "", 6.403, 
  "", 58.32, 0.48}, {"GNB", "Africa", "Guinea-Bissau", "2021-05-15", 3746., 
  1., 1., 67., 0., 0., 1903.457, 0.508, 0.508, 34.045, 0., 0., 0.84, "", "", 
  "", "", "", "", "", "", "", "", "", "", "", "", "", "", "", "", "", "", "", 
  "", "", "", "", "", "", 1.967998*^6, 66.191, 19.4, 3.002, 1.565, 1548.675, 
  67.1, 382.474, 2.42, "", "", 6.403, "", 58.32, 0.48}, 
 {"GNB", "Africa", "Guinea-Bissau", "2021-05-16", 3746., 0., 0.714, 67., 0., 
  0., 1903.457, 0., 0.363, 34.045, 0., 0., 0.85, "", "", "", "", "", "", "", 
  "", "", "", "", "", "", "", "", "", "", "", "", "", "", "", "", "", "", "", 
  "", 1.967998*^6, 66.191, 19.4, 3.002, 1.565, 1548.675, 67.1, 382.474, 2.42, 
  "", "", 6.403, "", 58.32, 0.48}, {"GNB", "Africa", "Guinea-Bissau", 
  "2021-05-17", 3746., 0., 0.714, 67., 0., 0., 1903.457, 0., 0.363, 34.045, 
  0., 0., 0.85, "", "", "", "", "", "", "", "", "", "", "", "", "", "", "", 
  "", "", "", "", "", "", "", "", "", "", "", "", 1.967998*^6, 66.191, 19.4, 
  3.002, 1.565, 1548.675, 67.1, 382.474, 2.42, "", "", 6.403, "", 58.32, 
  0.48}, {"GNB", "Africa", "Guinea-Bissau", "2021-05-18", 3746., 0., 0.714, 
  67., 0., 0., 1903.457, 0., 0.363, 34.045, 0., 0., 0.86, "", "", "", "", "", 
  "", "", "", "", "", "", "", "", "", "", "", "", "", "", "", "", "", "", "", 
  "", "", "", 1.967998*^6, 66.191, 19.4, 3.002, 1.565, 1548.675, 67.1, 
  382.474, 2.42, "", "", 6.403, "", 58.32, 0.48}, 
 {"GNB", "Africa", "Guinea-Bissau", "2021-05-19", 3746., 0., 0.714, 68., 1., 
  0.143, 1903.457, 0., 0.363, 34.553, 0.508, 0.073, 0.87, "", "", "", "", "", 
  "", "", "", "", "", "", "", "", "", "", "", "", "", "", "", "", "", "", "", 
  "", "", "", 1.967998*^6, 66.191, 19.4, 3.002, 1.565, 1548.675, 67.1, 
  382.474, 2.42, "", "", 6.403, "", 58.32, 0.48}, 
 {"GNB", "Africa", "Guinea-Bissau", "2021-05-20", 3746., 0., 0.429, 68., 0., 
  0.143, 1903.457, 0., 0.218, 34.553, 0., 0.073, 0.89, "", "", "", "", "", 
  "", "", "", "", "", "", "", "", "", "", "", "", "", "", "", "", "", "", "", 
  "", "", "", 1.967998*^6, 66.191, 19.4, 3.002, 1.565, 1548.675, 67.1, 
  382.474, 2.42, "", "", 6.403, "", 58.32, 0.48}, 
 {"GNB", "Africa", "Guinea-Bissau", "2021-05-21", 3749., 3., 0.571, 68., 0., 
  0.143, 1904.982, 1.524, 0.29, 34.553, 0., 0.073, 0.91, "", "", "", "", "", 
  "", "", "", "", "", "", "", "", "", "", "", "", "", "", "", "", "", "", "", 
  "", "", "", 1.967998*^6, 66.191, 19.4, 3.002, 1.565, 1548.675, 67.1, 
  382.474, 2.42, "", "", 6.403, "", 58.32, 0.48}, 
 {"GNB", "Africa", "Guinea-Bissau", "2021-05-22", 3749., 0., 0.429, 68., 0., 
  0.143, 1904.982, 0., 0.218, 34.553, 0., 0.073, 0.93, "", "", "", "", "", 
  "", "", "", "", "", "", "", "", "", "", "", "", "", "", "", "", "", "", "", 
  "", "", "", 1.967998*^6, 66.191, 19.4, 3.002, 1.565, 1548.675, 67.1, 
  382.474, 2.42, "", "", 6.403, "", 58.32, 0.48}, 
 {"GNB", "Africa", "Guinea-Bissau", "2021-05-23", 3751., 2., 0.714, 68., 0., 
  0.143, 1905.998, 1.016, 0.363, 34.553, 0., 0.073, 0.94, "", "", "", "", "", 
  "", "", "", "", "", "", "", "", "", "", "", "", "", "", "", "", "", "", "", 
  "", "", "", 1.967998*^6, 66.191, 19.4, 3.002, 1.565, 1548.675, 67.1, 
  382.474, 2.42, "", "", 6.403, "", 58.32, 0.48}, 
 {"GNB", "Africa", "Guinea-Bissau", "2021-05-24", 3751., 0., 0.714, 68., 0., 
  0.143, 1905.998, 0., 0.363, 34.553, 0., 0.073, 0.96, "", "", "", "", "", 
  "", "", "", "", "", "", "", "", "", "", "", "", "", "", "", "", "", "", "", 
  "", "", "", 1.967998*^6, 66.191, 19.4, 3.002, 1.565, 1548.675, 67.1, 
  382.474, 2.42, "", "", 6.403, "", 58.32, 0.48}, 
 {"GNB", "Africa", "Guinea-Bissau", "2021-05-25", 3753., 2., 1., 68., 0., 
  0.143, 1907.014, 1.016, 0.508, 34.553, 0., 0.073, 0.98, "", "", "", "", "", 
  "", "", "", "", "", "", "", "", "", "", "", "", "", "", "", "", "", "", "", 
  "", "", "", 1.967998*^6, 66.191, 19.4, 3.002, 1.565, 1548.675, 67.1, 
  382.474, 2.42, "", "", 6.403, "", 58.32, 0.48}, 
 {"GNB", "Africa", "Guinea-Bissau", "2021-05-26", 3753., 0., 1., 68., 0., 0., 
  1907.014, 0., 0.508, 34.553, 0., 0., 0.99, "", "", "", "", "", "", "", "", 
  "", "", "", "", "", "", "", "", "", "", "", "", "", "", "", "", "", "", "", 
  1.967998*^6, 66.191, 19.4, 3.002, 1.565, 1548.675, 67.1, 382.474, 2.42, "", 
  "", 6.403, "", 58.32, 0.48}, {"GNB", "Africa", "Guinea-Bissau", 
  "2021-05-27", 3756., 3., 1.429, 68., 0., 0., 1908.539, 1.524, 0.726, 
  34.553, 0., 0., 1., "", "", "", "", "", "", "", "", "", "", "", "", "", "", 
  "", "", "", "", "", "", "", "", "", "", "", "", "", 1.967998*^6, 66.191, 
  19.4, 3.002, 1.565, 1548.675, 67.1, 382.474, 2.42, "", "", 6.403, "", 
  58.32, 0.48}, {"GNB", "Africa", "Guinea-Bissau", "2021-05-28", 3760., 4., 
  1.571, 68., 0., 0., 1910.571, 2.033, 0.798, 34.553, 0., 0., 1., "", "", "", 
  "", "", "", "", "", "", "", "", "", "", "", "", "", "", "", "", "", "", "", 
  "", "", "", "", "", 1.967998*^6, 66.191, 19.4, 3.002, 1.565, 1548.675, 
  67.1, 382.474, 2.42, "", "", 6.403, "", 58.32, 0.48}, 
 {"GNB", "Africa", "Guinea-Bissau", "2021-05-29", 3761., 1., 1.714, 68., 0., 
  0., 1911.079, 0.508, 0.871, 34.553, 0., 0., 1., "", "", "", "", "", "", "", 
  "", "", "", "", "", "", "", "", "", "", "", "", "", "", "", "", "", "", "", 
  "", 1.967998*^6, 66.191, 19.4, 3.002, 1.565, 1548.675, 67.1, 382.474, 2.42, 
  "", "", 6.403, "", 58.32, 0.48}, {"GNB", "Africa", "Guinea-Bissau", 
  "2021-05-30", 3766., 5., 2.143, 68., 0., 0., 1913.62, 2.541, 1.089, 34.553, 
  0., 0., 0.99, "", "", "", "", "", "", "", "", "", "", "", "", "", "", "", 
  "", "", "", "", "", "", "", "", "", "", "", "", 1.967998*^6, 66.191, 19.4, 
  3.002, 1.565, 1548.675, 67.1, 382.474, 2.42, "", "", 6.403, "", 58.32, 
  0.48}, {"GNB", "Africa", "Guinea-Bissau", "2021-05-31", 3766., 0., 2.143, 
  68., 0., 0., 1913.62, 0., 1.089, 34.553, 0., 0., 0.98, "", "", "", "", "", 
  "", "", "", "", "", "", "", "", "", "", "", "", "", "", "", "", "", "", "", 
  "", "", "", 1.967998*^6, 66.191, 19.4, 3.002, 1.565, 1548.675, 67.1, 
  382.474, 2.42, "", "", 6.403, "", 58.32, 0.48}, 
 {"GNB", "Africa", "Guinea-Bissau", "2021-06-01", 3770., 4., 2.429, 68., 0., 
  0., 1915.652, 2.033, 1.234, 34.553, 0., 0., 0.97, "", "", "", "", "", "", 
  "", "", "", "", "", "", "", "", "", "", "", "", "", "", "", "", "", "", "", 
  "", "", 1.967998*^6, 66.191, 19.4, 3.002, 1.565, 1548.675, 67.1, 382.474, 
  2.42, "", "", 6.403, "", 58.32, 0.48}, {"GNB", "Africa", "Guinea-Bissau", 
  "2021-06-02", 3783., 13., 4.286, 68., 0., 0., 1922.258, 6.606, 2.178, 
  34.553, 0., 0., 0.96, "", "", "", "", "", "", "", "", "", "", "", "", "", 
  "", "", "", "", "", "", "", "", "", "", "", "", "", "", 1.967998*^6, 
  66.191, 19.4, 3.002, 1.565, 1548.675, 67.1, 382.474, 2.42, "", "", 6.403, 
  "", 58.32, 0.48}, {"GNB", "Africa", "Guinea-Bissau", "2021-06-03", 3784., 
  1., 4., 68., 0., 0., 1922.766, 0.508, 2.033, 34.553, 0., 0., 0.94, "", "", 
  "", "", "", "", "", "", "", "", "", "", "", "", "", "", "", "", "", "", "", 
  "", "", "", "", "", "", 1.967998*^6, 66.191, 19.4, 3.002, 1.565, 1548.675, 
  67.1, 382.474, 2.42, "", "", 6.403, "", 58.32, 0.48}, 
 {"GNB", "Africa", "Guinea-Bissau", "2021-06-04", 3787., 3., 3.857, 68., 0., 
  0., 1924.291, 1.524, 1.96, 34.553, 0., 0., 0.93, "", "", "", "", "", "", 
  "", "", "", "", "", "", "", "", "", "", "", "", "", "", "", "", "", "", "", 
  "", "", 1.967998*^6, 66.191, 19.4, 3.002, 1.565, 1548.675, 67.1, 382.474, 
  2.42, "", "", 6.403, "", 58.32, 0.48}, {"GNB", "Africa", "Guinea-Bissau", 
  "2021-06-05", 3787., 0., 3.714, 68., 0., 0., 1924.291, 0., 1.887, 34.553, 
  0., 0., 0.93, "", "", "", "", "", "", "", "", "", "", "", "", "", "", "", 
  "", "", "", "", "", "", "", "", "", "", "", "", 1.967998*^6, 66.191, 19.4, 
  3.002, 1.565, 1548.675, 67.1, 382.474, 2.42, "", "", 6.403, "", 58.32, 
  0.48}, {"GNB", "Africa", "Guinea-Bissau", "2021-06-06", 3787., 0., 3., 68., 
  0., 0., 1924.291, 0., 1.524, 34.553, 0., 0., 0.92, "", "", "", "", "", "", 
  "", "", "", "", "", "", "", "", "", "", "", "", "", "", "", "", "", "", "", 
  "", "", 1.967998*^6, 66.191, 19.4, 3.002, 1.565, 1548.675, 67.1, 382.474, 
  2.42, "", "", 6.403, "", 58.32, 0.48}, {"GNB", "Africa", "Guinea-Bissau", 
  "2021-06-07", 3787., 0., 3., 68., 0., 0., 1924.291, 0., 1.524, 34.553, 0., 
  0., "", "", "", "", "", "", "", "", "", "", "", "", "", "", "", "", "", "", 
  "", "", "", "", "", "", "", "", "", "", 1.967998*^6, 66.191, 19.4, 3.002, 
  1.565, 1548.675, 67.1, 382.474, 2.42, "", "", 6.403, "", 58.32, 0.48}, 
 {"GUY", "South America", "Guyana", "2020-03-12", 1., 1., "", 1., 1., "", 
  1.271, 1.271, "", 1.271, 1.271, "", "", "", "", "", "", "", "", "", "", "", 
  "", "", "", "", "", "", "", "", "", "", "", "", "", "", "", "", "", 25., 
  786559., 3.952, 26.3, 5.305, 2.837, 7435.047, "", 373.159, 11.62, "", "", 
  77.159, 1.6, 69.91, 0.682}, {"GUY", "South America", "Guyana", 
  "2020-03-13", 1., 0., "", 1., 0., "", 1.271, 0., "", 1.271, 0., "", "", "", 
  "", "", "", "", "", "", "", "", "", "", "", "", "", "", "", "", "", "", "", 
  "", "", "", "", "", "", 25., 786559., 3.952, 26.3, 5.305, 2.837, 7435.047, 
  "", 373.159, 11.62, "", "", 77.159, 1.6, 69.91, 0.682}, 
 {"GUY", "South America", "Guyana", "2020-03-14", 1., 0., "", 1., 0., "", 
  1.271, 0., "", 1.271, 0., "", "", "", "", "", "", "", "", "", "", "", "", 
  "", "", "", "", "", "", "", "", "", "", "", "", "", "", "", "", 25., 
  786559., 3.952, 26.3, 5.305, 2.837, 7435.047, "", 373.159, 11.62, "", "", 
  77.159, 1.6, 69.91, 0.682}, {"GUY", "South America", "Guyana", 
  "2020-03-15", 4., 3., "", 1., 0., "", 5.085, 3.814, "", 1.271, 0., "", "", 
  "", "", "", "", "", "", "", "", "", "", "", "", "", "", "", "", "", "", "", 
  "", "", "", "", "", "", "", 25., 786559., 3.952, 26.3, 5.305, 2.837, 
  7435.047, "", 373.159, 11.62, "", "", 77.159, 1.6, 69.91, 0.682}, 
 {"GUY", "South America", "Guyana", "2020-03-16", 4., 0., "", 1., 0., "", 
  5.085, 0., "", 1.271, 0., "", "", "", "", "", "", "", "", "", "", "", "", 
  "", "", "", "", "", "", "", "", "", "", "", "", "", "", "", "", 36.11, 
  786559., 3.952, 26.3, 5.305, 2.837, 7435.047, "", 373.159, 11.62, "", "", 
  77.159, 1.6, 69.91, 0.682}, {"GUY", "South America", "Guyana", 
  "2020-03-17", 7., 3., 1., 1., 0., 0.143, 8.9, 3.814, 1.271, 1.271, 0., 
  0.182, "", "", "", "", "", "", "", "", "", "", "", "", "", "", "", "", "", 
  "", "", "", "", "", "", "", "", "", "", 36.11, 786559., 3.952, 26.3, 5.305, 
  2.837, 7435.047, "", 373.159, 11.62, "", "", 77.159, 1.6, 69.91, 0.682}, 
 {"GUY", "South America", "Guyana", "2020-03-18", 7., 0., 1., 1., 0., 0.143, 
  8.9, 0., 1.271, 1.271, 0., 0.182, "", "", "", "", "", "", "", "", "", "", 
  "", "", "", "", "", "", "", "", "", "", "", "", "", "", "", "", "", 41.67, 
  786559., 3.952, 26.3, 5.305, 2.837, 7435.047, "", 373.159, 11.62, "", "", 
  77.159, 1.6, 69.91, 0.682}, {"GUY", "South America", "Guyana", 
  "2020-03-19", 7., 0., 0.857, 1., 0., 0., 8.9, 0., 1.09, 1.271, 0., 0., "", 
  "", "", "", "", "", "", "", "", "", "", "", "", "", "", "", "", "", "", "", 
  "", "", "", "", "", "", "", 41.67, 786559., 3.952, 26.3, 5.305, 2.837, 
  7435.047, "", 373.159, 11.62, "", "", 77.159, 1.6, 69.91, 0.682}, 
 {"GUY", "South America", "Guyana", "2020-03-20", 7., 0., 0.857, 1., 0., 0., 
  8.9, 0., 1.09, 1.271, 0., 0., "", "", "", "", "", "", "", "", "", "", "", 
  "", "", "", "", "", "", "", "", "", "", "", "", "", "", "", "", 41.67, 
  786559., 3.952, 26.3, 5.305, 2.837, 7435.047, "", 373.159, 11.62, "", "", 
  77.159, 1.6, 69.91, 0.682}, {"GUY", "South America", "Guyana", 
  "2020-03-21", 7., 0., 0.857, 1., 0., 0., 8.9, 0., 1.09, 1.271, 0., 0., "", 
  "", "", "", "", "", "", "", "", "", "", "", "", "", "", "", "", "", "", "", 
  "", "", "", "", "", "", "", 41.67, 786559., 3.952, 26.3, 5.305, 2.837, 
  7435.047, "", 373.159, 11.62, "", "", 77.159, 1.6, 69.91, 0.682}, 
 {"GUY", "South America", "Guyana", "2020-03-22", 19., 12., 2.143, 1., 0., 
  0., 24.156, 15.256, 2.724, 1.271, 0., 0., "", "", "", "", "", "", "", "", 
  "", "", "", "", "", "", "", "", "", "", "", "", "", "", "", "", "", "", "", 
  41.67, 786559., 3.952, 26.3, 5.305, 2.837, 7435.047, "", 373.159, 11.62, 
  "", "", 77.159, 1.6, 69.91, 0.682}, {"GUY", "South America", "Guyana", 
  "2020-03-23", 20., 1., 2.286, 1., 0., 0., 25.427, 1.271, 2.906, 1.271, 0., 
  0., "", "", "", "", "", "", "", "", "", "", "", "", "", "", "", "", "", "", 
  "", "", "", "", "", "", "", "", "", 41.67, 786559., 3.952, 26.3, 5.305, 
  2.837, 7435.047, "", 373.159, 11.62, "", "", 77.159, 1.6, 69.91, 0.682}, 
 {"GUY", "South America", "Guyana", "2020-03-24", 5., -15., -0.286, 1., 0., 
  0., 6.357, -19.07, -0.363, 1.271, 0., 0., "", "", "", "", "", "", "", "", 
  "", "", "", "", "", "", "", "", "", "", "", "", "", "", "", "", "", "", "", 
  41.67, 786559., 3.952, 26.3, 5.305, 2.837, 7435.047, "", 373.159, 11.62, 
  "", "", 77.159, 1.6, 69.91, 0.682}, {"GUY", "South America", "Guyana", 
  "2020-03-25", 5., 0., -0.286, 1., 0., 0., 6.357, 0., -0.363, 1.271, 0., 0., 
  "", "", "", "", "", "", "", "", "", "", "", "", "", "", "", "", "", "", "", 
  "", "", "", "", "", "", "", "", 41.67, 786559., 3.952, 26.3, 5.305, 2.837, 
  7435.047, "", 373.159, 11.62, "", "", 77.159, 1.6, 69.91, 0.682}, 
 {"GUY", "South America", "Guyana", "2020-03-26", 5., 0., -0.286, 1., 0., 0., 
  6.357, 0., -0.363, 1.271, 0., 0., "", "", "", "", "", "", "", "", "", "", 
  "", "", "", "", "", "", "", "", "", "", "", "", "", "", "", "", "", 45.37, 
  786559., 3.952, 26.3, 5.305, 2.837, 7435.047, "", 373.159, 11.62, "", "", 
  77.159, 1.6, 69.91, 0.682}, {"GUY", "South America", "Guyana", 
  "2020-03-27", 5., 0., -0.286, 1., 0., 0., 6.357, 0., -0.363, 1.271, 0., 0., 
  "", "", "", "", "", "", "", "", "", "", "", "", "", "", "", "", "", "", "", 
  "", "", "", "", "", "", "", "", 48.15, 786559., 3.952, 26.3, 5.305, 2.837, 
  7435.047, "", 373.159, 11.62, "", "", 77.159, 1.6, 69.91, 0.682}, 
 {"GUY", "South America", "Guyana", "2020-03-28", 8., 3., 0.143, 1., 0., 0., 
  10.171, 3.814, 0.182, 1.271, 0., 0., "", "", "", "", "", "", "", "", "", 
  "", "", "", "", "", "", "", "", "", "", "", "", "", "", "", "", "", "", 
  57.41, 786559., 3.952, 26.3, 5.305, 2.837, 7435.047, "", 373.159, 11.62, 
  "", "", 77.159, 1.6, 69.91, 0.682}, {"GUY", "South America", "Guyana", 
  "2020-03-29", 8., 0., -1.571, 1., 0., 0., 10.171, 0., -1.998, 1.271, 0., 
  0., "", "", "", "", "", "", "", "", "", "", "", "", "", "", "", "", "", "", 
  "", "", "", "", "", "", "", "", "", 57.41, 786559., 3.952, 26.3, 5.305, 
  2.837, 7435.047, "", 373.159, 11.62, "", "", 77.159, 1.6, 69.91, 0.682}, 
 {"GUY", "South America", "Guyana", "2020-03-30", 8., 0., -1.714, 1., 0., 0., 
  10.171, 0., -2.179, 1.271, 0., 0., "", "", "", "", "", "", "", "", "", "", 
  "", "", "", "", "", "", "", "", "", "", "", "", "", "", "", "", "", 57.41, 
  786559., 3.952, 26.3, 5.305, 2.837, 7435.047, "", 373.159, 11.62, "", "", 
  77.159, 1.6, 69.91, 0.682}, {"GUY", "South America", "Guyana", 
  "2020-03-31", 12., 4., 1., 2., 1., 0.143, 15.256, 5.085, 1.271, 2.543, 
  1.271, 0.182, "", "", "", "", "", "", "", "", "", "", "", "", "", "", "", 
  "", "", "", "", "", "", "", "", "", "", "", "", 57.41, 786559., 3.952, 
  26.3, 5.305, 2.837, 7435.047, "", 373.159, 11.62, "", "", 77.159, 1.6, 
  69.91, 0.682}, {"GUY", "South America", "Guyana", "2020-04-01", 19., 7., 
  2., 2., 0., 0.143, 24.156, 8.9, 2.543, 2.543, 0., 0.182, "", "", "", "", 
  "", "", "", "", "", "", "", "", "", "", "", "", "", "", "", "", "", "", "", 
  "", "", "", "", 57.41, 786559., 3.952, 26.3, 5.305, 2.837, 7435.047, "", 
  373.159, 11.62, "", "", 77.159, 1.6, 69.91, 0.682}, 
 {"GUY", "South America", "Guyana", "2020-04-02", 19., 0., 2., 4., 2., 0.429, 
  24.156, 0., 2.543, 5.085, 2.543, 0.545, "", "", "", "", "", "", "", "", "", 
  "", "", "", "", "", "", "", "", "", "", "", "", "", "", "", "", "", "", 
  57.41, 786559., 3.952, 26.3, 5.305, 2.837, 7435.047, "", 373.159, 11.62, 
  "", "", 77.159, 1.6, 69.91, 0.682}, {"GUY", "South America", "Guyana", 
  "2020-04-03", 23., 4., 2.571, 4., 0., 0.429, 29.241, 5.085, 3.269, 5.085, 
  0., 0.545, "", "", "", "", "", "", "", "", "", "", "", "", "", "", "", "", 
  "", "", "", "", "", "", "", "", "", "", "", 85.19, 786559., 3.952, 26.3, 
  5.305, 2.837, 7435.047, "", 373.159, 11.62, "", "", 77.159, 1.6, 69.91, 
  0.682}, {"GUY", "South America", "Guyana", "2020-04-04", 23., 0., 2.143, 
  4., 0., 0.429, 29.241, 0., 2.724, 5.085, 0., 0.545, "", "", "", "", "", "", 
  "", "", "", "", "", "", "", "", "", "", "", "", "", "", "", "", "", "", "", 
  "", "", 85.19, 786559., 3.952, 26.3, 5.305, 2.837, 7435.047, "", 373.159, 
  11.62, "", "", 77.159, 1.6, 69.91, 0.682}, {"GUY", "South America", 
  "Guyana", "2020-04-05", 24., 1., 2.286, 4., 0., 0.429, 30.513, 1.271, 
  2.906, 5.085, 0., 0.545, "", "", "", "", "", "", "", "", "", "", "", "", 
  "", "", "", "", "", "", "", "", "", "", "", "", "", "", "", 85.19, 786559., 
  3.952, 26.3, 5.305, 2.837, 7435.047, "", 373.159, 11.62, "", "", 77.159, 
  1.6, 69.91, 0.682}, {"GUY", "South America", "Guyana", "2020-04-06", 31., 
  7., 3.286, 4., 0., 0.429, 39.412, 8.9, 4.177, 5.085, 0., 0.545, "", "", "", 
  "", "", "", "", "", "", "", "", "", "", "", "", "", "", "", "", "", "", "", 
  "", "", "", "", "", 85.19, 786559., 3.952, 26.3, 5.305, 2.837, 7435.047, 
  "", 373.159, 11.62, "", "", 77.159, 1.6, 69.91, 0.682}, 
 {"GUY", "South America", "Guyana", "2020-04-07", 33., 2., 3., 5., 1., 0.429, 
  41.955, 2.543, 3.814, 6.357, 1.271, 0.545, "", "", "", "", "", "", "", "", 
  "", "", "", "", "", "", "", "", "", "", "", "", "", "", "", "", "", "", "", 
  85.19, 786559., 3.952, 26.3, 5.305, 2.837, 7435.047, "", 373.159, 11.62, 
  "", "", 77.159, 1.6, 69.91, 0.682}, {"GUY", "South America", "Guyana", 
  "2020-04-08", 37., 4., 2.571, 6., 1., 0.571, 47.04, 5.085, 3.269, 7.628, 
  1.271, 0.726, "", "", "", "", "", "", "", "", "", "", "", "", "", "", "", 
  "", "", "", "", "", "", "", "", "", "", "", "", 85.19, 786559., 3.952, 
  26.3, 5.305, 2.837, 7435.047, "", 373.159, 11.62, "", "", 77.159, 1.6, 
  69.91, 0.682}, {"GUY", "South America", "Guyana", "2020-04-09", 37., 0., 
  2.571, 6., 0., 0.286, 47.04, 0., 3.269, 7.628, 0., 0.363, "", "", "", "", 
  "", "", "", "", "", "", "", "", "", "", "", "", "", "", "", "", "", "", "", 
  "", "", "", "", 87.04, 786559., 3.952, 26.3, 5.305, 2.837, 7435.047, "", 
  373.159, 11.62, "", "", 77.159, 1.6, 69.91, 0.682}, 
 {"GUY", "South America", "Guyana", "2020-04-10", 37., 0., 2., 6., 0., 0.286, 
  47.04, 0., 2.543, 7.628, 0., 0.363, "", "", "", "", "", "", "", "", "", "", 
  "", "", "", "", "", "", "", "", "", "", "", "", "", "", "", "", "", 87.04, 
  786559., 3.952, 26.3, 5.305, 2.837, 7435.047, "", 373.159, 11.62, "", "", 
  77.159, 1.6, 69.91, 0.682}, {"GUY", "South America", "Guyana", 
  "2020-04-11", 45., 8., 3.143, 6., 0., 0.286, 57.211, 10.171, 3.996, 7.628, 
  0., 0.363, "", "", "", "", "", "", "", "", "", "", "", "", "", "", "", "", 
  "", "", "", "", "", "", "", "", "", "", "", 87.04, 786559., 3.952, 26.3, 
  5.305, 2.837, 7435.047, "", 373.159, 11.62, "", "", 77.159, 1.6, 69.91, 
  0.682}, {"GUY", "South America", "Guyana", "2020-04-12", 45., 0., 3., 6., 
  0., 0.286, 57.211, 0., 3.814, 7.628, 0., 0.363, "", "", "", "", "", "", "", 
  "", "", "", "", "", "", "", "", "", "", "", "", "", "", "", "", "", "", "", 
  "", 87.04, 786559., 3.952, 26.3, 5.305, 2.837, 7435.047, "", 373.159, 
  11.62, "", "", 77.159, 1.6, 69.91, 0.682}, {"GUY", "South America", 
  "Guyana", "2020-04-13", 45., 0., 2., 6., 0., 0.286, 57.211, 0., 2.543, 
  7.628, 0., 0.363, "", "", "", "", "", "", "", "", "", "", "", "", "", "", 
  "", "", "", "", "", "", "", "", "", "", "", "", "", 87.04, 786559., 3.952, 
  26.3, 5.305, 2.837, 7435.047, "", 373.159, 11.62, "", "", 77.159, 1.6, 
  69.91, 0.682}, {"GUY", "South America", "Guyana", "2020-04-14", 47., 2., 
  2., 6., 0., 0.143, 59.754, 2.543, 2.543, 7.628, 0., 0.182, "", "", "", "", 
  "", "", "", "", "", "", "", "", "", "", "", "", "", "", "", "", "", "", "", 
  "", "", "", "", 87.04, 786559., 3.952, 26.3, 5.305, 2.837, 7435.047, "", 
  373.159, 11.62, "", "", 77.159, 1.6, 69.91, 0.682}, 
 {"GUY", "South America", "Guyana", "2020-04-15", 55., 8., 2.571, 6., 0., 0., 
  69.925, 10.171, 3.269, 7.628, 0., 0., "", "", "", "", "", "", "", "", "", 
  "", "", "", "", "", "", "", "", "", "", "", "", "", "", "", "", "", "", 
  87.04, 786559., 3.952, 26.3, 5.305, 2.837, 7435.047, "", 373.159, 11.62, 
  "", "", 77.159, 1.6, 69.91, 0.682}, {"GUY", "South America", "Guyana", 
  "2020-04-16", 55., 0., 2.571, 6., 0., 0., 69.925, 0., 3.269, 7.628, 0., 0., 
  "", "", "", "", "", "", "", "", "", "", "", "", "", "", "", "", "", "", "", 
  "", "", "", "", "", "", "", "", 87.04, 786559., 3.952, 26.3, 5.305, 2.837, 
  7435.047, "", 373.159, 11.62, "", "", 77.159, 1.6, 69.91, 0.682}, 
 {"GUY", "South America", "Guyana", "2020-04-17", 63., 8., 3.714, 6., 0., 0., 
  80.096, 10.171, 4.722, 7.628, 0., 0., "", "", "", "", "", "", "", "", "", 
  "", "", "", "", "", "", "", "", "", "", "", "", "", "", "", "", "", "", 
  87.04, 786559., 3.952, 26.3, 5.305, 2.837, 7435.047, "", 373.159, 11.62, 
  "", "", 77.159, 1.6, 69.91, 0.682}, {"GUY", "South America", "Guyana", 
  "2020-04-18", 63., 0., 2.571, 6., 0., 0., 80.096, 0., 3.269, 7.628, 0., 0., 
  "", "", "", "", "", "", "", "", "", "", "", "", "", "", "", "", "", "", "", 
  "", "", "", "", "", "", "", "", 87.04, 786559., 3.952, 26.3, 5.305, 2.837, 
  7435.047, "", 373.159, 11.62, "", "", 77.159, 1.6, 69.91, 0.682}, 
 {"GUY", "South America", "Guyana", "2020-04-19", 65., 2., 2.857, 7., 1., 
  0.143, 82.638, 2.543, 3.632, 8.9, 1.271, 0.182, "", "", "", "", "", "", "", 
  "", "", "", "", "", "", "", "", "", "", "", "", "", "", "", "", "", "", "", 
  "", 87.04, 786559., 3.952, 26.3, 5.305, 2.837, 7435.047, "", 373.159, 
  11.62, "", "", 77.159, 1.6, 69.91, 0.682}, {"GUY", "South America", 
  "Guyana", "2020-04-20", 65., 0., 2.857, 7., 0., 0.143, 82.638, 0., 3.632, 
  8.9, 0., 0.182, "", "", "", "", "", "", "", "", "", "", "", "", "", "", "", 
  "", "", "", "", "", "", "", "", "", "", "", "", 87.04, 786559., 3.952, 
  26.3, 5.305, 2.837, 7435.047, "", 373.159, 11.62, "", "", 77.159, 1.6, 
  69.91, 0.682}, {"GUY", "South America", "Guyana", "2020-04-21", 66., 1., 
  2.714, 7., 0., 0.143, 83.91, 1.271, 3.451, 8.9, 0., 0.182, "", "", "", "", 
  "", "", "", "", "", "", "", "", "", "", "", "", "", "", "", "", "", "", "", 
  "", "", "", "", 87.04, 786559., 3.952, 26.3, 5.305, 2.837, 7435.047, "", 
  373.159, 11.62, "", "", 77.159, 1.6, 69.91, 0.682}, 
 {"GUY", "South America", "Guyana", "2020-04-22", 67., 1., 1.714, 7., 0., 
  0.143, 85.181, 1.271, 2.179, 8.9, 0., 0.182, "", "", "", "", "", "", "", 
  "", "", "", "", "", "", "", "", "", "", "", "", "", "", "", "", "", "", "", 
  "", 87.04, 786559., 3.952, 26.3, 5.305, 2.837, 7435.047, "", 373.159, 
  11.62, "", "", 77.159, 1.6, 69.91, 0.682}, {"GUY", "South America", 
  "Guyana", "2020-04-23", 70., 3., 2.143, 7., 0., 0.143, 88.995, 3.814, 
  2.724, 8.9, 0., 0.182, "", "", "", "", "", "", "", "", "", "", "", "", "", 
  "", "", "", "", "", "", "", "", "", "", "", "", "", "", 87.04, 786559., 
  3.952, 26.3, 5.305, 2.837, 7435.047, "", 373.159, 11.62, "", "", 77.159, 
  1.6, 69.91, 0.682}, {"GUY", "South America", "Guyana", "2020-04-24", 73., 
  3., 1.429, 7., 0., 0.143, 92.809, 3.814, 1.816, 8.9, 0., 0.182, "", "", "", 
  "", "", "", "", "", "", "", "", "", "", "", "", "", "", "", "", "", "", "", 
  "", "", "", "", "", 87.04, 786559., 3.952, 26.3, 5.305, 2.837, 7435.047, 
  "", 373.159, 11.62, "", "", 77.159, 1.6, 69.91, 0.682}, 
 {"GUY", "South America", "Guyana", "2020-04-25", 73., 0., 1.429, 7., 0., 
  0.143, 92.809, 0., 1.816, 8.9, 0., 0.182, "", "", "", "", "", "", "", "", 
  "", "", "", "", "", "", "", "", "", "", "", "", "", "", "", "", "", "", "", 
  87.04, 786559., 3.952, 26.3, 5.305, 2.837, 7435.047, "", 373.159, 11.62, 
  "", "", 77.159, 1.6, 69.91, 0.682}, {"GUY", "South America", "Guyana", 
  "2020-04-26", 74., 1., 1.286, 8., 1., 0.143, 94.081, 1.271, 1.635, 10.171, 
  1.271, 0.182, "", "", "", "", "", "", "", "", "", "", "", "", "", "", "", 
  "", "", "", "", "", "", "", "", "", "", "", "", 87.04, 786559., 3.952, 
  26.3, 5.305, 2.837, 7435.047, "", 373.159, 11.62, "", "", 77.159, 1.6, 
  69.91, 0.682}, {"GUY", "South America", "Guyana", "2020-04-27", 74., 0., 
  1.286, 8., 0., 0.143, 94.081, 0., 1.635, 10.171, 0., 0.182, "", "", "", "", 
  "", "", "", "", "", "", "", "", "", "", "", "", "", "", "", "", "", "", "", 
  "", "", "", "", 87.04, 786559., 3.952, 26.3, 5.305, 2.837, 7435.047, "", 
  373.159, 11.62, "", "", 77.159, 1.6, 69.91, 0.682}, 
 {"GUY", "South America", "Guyana", "2020-04-28", 74., 0., 1.143, 8., 0., 
  0.143, 94.081, 0., 1.453, 10.171, 0., 0.182, "", "", "", "", "", "", "", 
  "", "", "", "", "", "", "", "", "", "", "", "", "", "", "", "", "", "", "", 
  "", 87.04, 786559., 3.952, 26.3, 5.305, 2.837, 7435.047, "", 373.159, 
  11.62, "", "", 77.159, 1.6, 69.91, 0.682}, {"GUY", "South America", 
  "Guyana", "2020-04-29", 78., 4., 1.571, 8., 0., 0.143, 99.166, 5.085, 
  1.998, 10.171, 0., 0.182, "", "", "", "", "", "", "", "", "", "", "", "", 
  "", "", "", "", "", "", "", "", "", "", "", "", "", "", "", 87.04, 786559., 
  3.952, 26.3, 5.305, 2.837, 7435.047, "", 373.159, 11.62, "", "", 77.159, 
  1.6, 69.91, 0.682}, {"GUY", "South America", "Guyana", "2020-04-30", 82., 
  4., 1.714, 9., 1., 0.286, 104.252, 5.085, 2.179, 11.442, 1.271, 0.363, "", 
  "", "", "", "", "", "", "", "", "", "", "", "", "", "", "", "", "", "", "", 
  "", "", "", "", "", "", "", 87.04, 786559., 3.952, 26.3, 5.305, 2.837, 
  7435.047, "", 373.159, 11.62, "", "", 77.159, 1.6, 69.91, 0.682}, 
 {"GUY", "South America", "Guyana", "2020-05-01", 82., 0., 1.286, 9., 0., 
  0.286, 104.252, 0., 1.635, 11.442, 0., 0.363, "", "", "", "", "", "", "", 
  "", "", "", "", "", "", "", "", "", "", "", "", "", "", "", "", "", "", "", 
  "", 87.04, 786559., 3.952, 26.3, 5.305, 2.837, 7435.047, "", 373.159, 
  11.62, "", "", 77.159, 1.6, 69.91, 0.682}, {"GUY", "South America", 
  "Guyana", "2020-05-02", 82., 0., 1.286, 9., 0., 0.286, 104.252, 0., 1.635, 
  11.442, 0., 0.363, "", "", "", "", "", "", "", "", "", "", "", "", "", "", 
  "", "", "", "", "", "", "", "", "", "", "", "", "", 87.04, 786559., 3.952, 
  26.3, 5.305, 2.837, 7435.047, "", 373.159, 11.62, "", "", 77.159, 1.6, 
  69.91, 0.682}, {"GUY", "South America", "Guyana", "2020-05-03", 82., 0., 
  1.143, 9., 0., 0.143, 104.252, 0., 1.453, 11.442, 0., 0.182, "", "", "", 
  "", "", "", "", "", "", "", "", "", "", "", "", "", "", "", "", "", "", "", 
  "", "", "", "", "", 87.04, 786559., 3.952, 26.3, 5.305, 2.837, 7435.047, 
  "", 373.159, 11.62, "", "", 77.159, 1.6, 69.91, 0.682}, 
 {"GUY", "South America", "Guyana", "2020-05-04", 92., 10., 2.571, 9., 0., 
  0.143, 116.965, 12.714, 3.269, 11.442, 0., 0.182, "", "", "", "", "", "", 
  "", "", "", "", "", "", "", "", "", "", "", "", "", "", "", "", "", "", "", 
  "", "", 87.04, 786559., 3.952, 26.3, 5.305, 2.837, 7435.047, "", 373.159, 
  11.62, "", "", 77.159, 1.6, 69.91, 0.682}, {"GUY", "South America", 
  "Guyana", "2020-05-05", 93., 1., 2.714, 10., 1., 0.286, 118.237, 1.271, 
  3.451, 12.714, 1.271, 0.363, "", "", "", "", "", "", "", "", "", "", "", 
  "", "", "", "", "", "", "", "", "", "", "", "", "", "", "", "", 87.04, 
  786559., 3.952, 26.3, 5.305, 2.837, 7435.047, "", 373.159, 11.62, "", "", 
  77.159, 1.6, 69.91, 0.682}, {"GUY", "South America", "Guyana", 
  "2020-05-06", 93., 0., 2.143, 10., 0., 0.286, 118.237, 0., 2.724, 12.714, 
  0., 0.363, "", "", "", "", "", "", "", "", "", "", "", "", "", "", "", "", 
  "", "", "", "", "", "", "", "", "", "", "", 87.04, 786559., 3.952, 26.3, 
  5.305, 2.837, 7435.047, "", 373.159, 11.62, "", "", 77.159, 1.6, 69.91, 
  0.682}, {"GUY", "South America", "Guyana", "2020-05-07", 93., 0., 1.571, 
  10., 0., 0.143, 118.237, 0., 1.998, 12.714, 0., 0.182, "", "", "", "", "", 
  "", "", "", "", "", "", "", "", "", "", "", "", "", "", "", "", "", "", "", 
  "", "", "", 87.04, 786559., 3.952, 26.3, 5.305, 2.837, 7435.047, "", 
  373.159, 11.62, "", "", 77.159, 1.6, 69.91, 0.682}, 
 {"GUY", "South America", "Guyana", "2020-05-08", 94., 1., 1.714, 10., 0., 
  0.143, 119.508, 1.271, 2.179, 12.714, 0., 0.182, "", "", "", "", "", "", 
  "", "", "", "", "", "", "", "", "", "", "", "", "", "", "", "", "", "", "", 
  "", "", 87.04, 786559., 3.952, 26.3, 5.305, 2.837, 7435.047, "", 373.159, 
  11.62, "", "", 77.159, 1.6, 69.91, 0.682}, {"GUY", "South America", 
  "Guyana", "2020-05-09", 94., 0., 1.714, 10., 0., 0.143, 119.508, 0., 2.179, 
  12.714, 0., 0.182, "", "", "", "", "", "", "", "", "", "", "", "", "", "", 
  "", "", "", "", "", "", "", "", "", "", "", "", "", 87.04, 786559., 3.952, 
  26.3, 5.305, 2.837, 7435.047, "", 373.159, 11.62, "", "", 77.159, 1.6, 
  69.91, 0.682}, {"GUY", "South America", "Guyana", "2020-05-10", 104., 10., 
  3.143, 10., 0., 0.143, 132.221, 12.714, 3.996, 12.714, 0., 0.182, "", "", 
  "", "", "", "", "", "", "", "", "", "", "", "", "", "", "", "", "", "", "", 
  "", "", "", "", "", "", 87.04, 786559., 3.952, 26.3, 5.305, 2.837, 
  7435.047, "", 373.159, 11.62, "", "", 77.159, 1.6, 69.91, 0.682}, 
 {"GUY", "South America", "Guyana", "2020-05-11", 109., 5., 2.429, 10., 0., 
  0.143, 138.578, 6.357, 3.088, 12.714, 0., 0.182, 0.52, "", "", "", "", "", 
  "", "", "", "", "", "", "", "", "", "", "", "", "", "", "", "", "", "", "", 
  "", "", 87.04, 786559., 3.952, 26.3, 5.305, 2.837, 7435.047, "", 373.159, 
  11.62, "", "", 77.159, 1.6, 69.91, 0.682}, {"GUY", "South America", 
  "Guyana", "2020-05-12", 113., 4., 2.857, 10., 0., 0., 143.664, 5.085, 
  3.632, 12.714, 0., 0., 0.52, "", "", "", "", "", "", "", "", "", "", "", 
  "", "", "", "", "", "", "", "", "", "", "", "", "", "", "", 87.04, 786559., 
  3.952, 26.3, 5.305, 2.837, 7435.047, "", 373.159, 11.62, "", "", 77.159, 
  1.6, 69.91, 0.682}, {"GUY", "South America", "Guyana", "2020-05-13", 113., 
  0., 2.857, 10., 0., 0., 143.664, 0., 3.632, 12.714, 0., 0., 0.52, "", "", 
  "", "", "", "", "", "", "", "", "", "", "", "", "", "", "", "", "", "", "", 
  "", "", "", "", "", 87.04, 786559., 3.952, 26.3, 5.305, 2.837, 7435.047, 
  "", 373.159, 11.62, "", "", 77.159, 1.6, 69.91, 0.682}, 
 {"GUY", "South America", "Guyana", "2020-05-14", 113., 0., 2.857, 10., 0., 
  0., 143.664, 0., 3.632, 12.714, 0., 0., 0.51, "", "", "", "", "", "", "", 
  "", "", "", "", "", "", "", "", "", "", "", "", "", "", "", "", "", "", "", 
  87.04, 786559., 3.952, 26.3, 5.305, 2.837, 7435.047, "", 373.159, 11.62, 
  "", "", 77.159, 1.6, 69.91, 0.682}, {"GUY", "South America", "Guyana", 
  "2020-05-15", 116., 3., 3.143, 10., 0., 0., 147.478, 3.814, 3.996, 12.714, 
  0., 0., 0.51, "", "", "", "", "", "", "", "", "", "", "", "", "", "", "", 
  "", "", "", "", "", "", "", "", "", "", "", 87.04, 786559., 3.952, 26.3, 
  5.305, 2.837, 7435.047, "", 373.159, 11.62, "", "", 77.159, 1.6, 69.91, 
  0.682}, {"GUY", "South America", "Guyana", "2020-05-16", 117., 1., 3.286, 
  10., 0., 0., 148.749, 1.271, 4.177, 12.714, 0., 0., 0.52, "", "", "", "", 
  "", "", "", "", "", "", "", "", "", "", "", "", "", "", "", "", "", "", "", 
  "", "", "", 87.04, 786559., 3.952, 26.3, 5.305, 2.837, 7435.047, "", 
  373.159, 11.62, "", "", 77.159, 1.6, 69.91, 0.682}, 
 {"GUY", "South America", "Guyana", "2020-05-17", 117., 0., 1.857, 10., 0., 
  0., 148.749, 0., 2.361, 12.714, 0., 0., 0.52, "", "", "", "", "", "", "", 
  "", "", "", "", "", "", "", "", "", "", "", "", "", "", "", "", "", "", "", 
  87.04, 786559., 3.952, 26.3, 5.305, 2.837, 7435.047, "", 373.159, 11.62, 
  "", "", 77.159, 1.6, 69.91, 0.682}, {"GUY", "South America", "Guyana", 
  "2020-05-18", 124., 7., 2.143, 10., 0., 0., 157.649, 8.9, 2.724, 12.714, 
  0., 0., 0.53, "", "", "", "", "", "", "", "", "", "", "", "", "", "", "", 
  "", "", "", "", "", "", "", "", "", "", "", 87.04, 786559., 3.952, 26.3, 
  5.305, 2.837, 7435.047, "", 373.159, 11.62, "", "", 77.159, 1.6, 69.91, 
  0.682}, {"GUY", "South America", "Guyana", "2020-05-19", 125., 1., 1.714, 
  10., 0., 0., 158.92, 1.271, 2.179, 12.714, 0., 0., 0.53, "", "", "", "", 
  "", "", "", "", "", "", "", "", "", "", "", "", "", "", "", "", "", "", "", 
  "", "", "", 87.04, 786559., 3.952, 26.3, 5.305, 2.837, 7435.047, "", 
  373.159, 11.62, "", "", 77.159, 1.6, 69.91, 0.682}, 
 {"GUY", "South America", "Guyana", "2020-05-20", 125., 0., 1.714, 10., 0., 
  0., 158.92, 0., 2.179, 12.714, 0., 0., 0.54, "", "", "", "", "", "", "", 
  "", "", "", "", "", "", "", "", "", "", "", "", "", "", "", "", "", "", "", 
  87.04, 786559., 3.952, 26.3, 5.305, 2.837, 7435.047, "", 373.159, 11.62, 
  "", "", 77.159, 1.6, 69.91, 0.682}, {"GUY", "South America", "Guyana", 
  "2020-05-21", 127., 2., 2., 10., 0., 0., 161.463, 2.543, 2.543, 12.714, 0., 
  0., 0.55, "", "", "", "", "", "", "", "", "", "", "", "", "", "", "", "", 
  "", "", "", "", "", "", "", "", "", "", 87.04, 786559., 3.952, 26.3, 5.305, 
  2.837, 7435.047, "", 373.159, 11.62, "", "", 77.159, 1.6, 69.91, 0.682}, 
 {"GUY", "South America", "Guyana", "2020-05-22", 127., 0., 1.571, 10., 0., 
  0., 161.463, 0., 1.998, 12.714, 0., 0., 0.56, "", "", "", "", "", "", "", 
  "", "", "", "", "", "", "", "", "", "", "", "", "", "", "", "", "", "", "", 
  87.04, 786559., 3.952, 26.3, 5.305, 2.837, 7435.047, "", 373.159, 11.62, 
  "", "", 77.159, 1.6, 69.91, 0.682}, {"GUY", "South America", "Guyana", 
  "2020-05-23", 127., 0., 1.429, 10., 0., 0., 161.463, 0., 1.816, 12.714, 0., 
  0., 0.57, "", "", "", "", "", "", "", "", "", "", "", "", "", "", "", "", 
  "", "", "", "", "", "", "", "", "", "", 87.04, 786559., 3.952, 26.3, 5.305, 
  2.837, 7435.047, "", 373.159, 11.62, "", "", 77.159, 1.6, 69.91, 0.682}, 
 {"GUY", "South America", "Guyana", "2020-05-24", 135., 8., 2.571, 10., 0., 
  0., 171.634, 10.171, 3.269, 12.714, 0., 0., 0.59, "", "", "", "", "", "", 
  "", "", "", "", "", "", "", "", "", "", "", "", "", "", "", "", "", "", "", 
  "", 87.04, 786559., 3.952, 26.3, 5.305, 2.837, 7435.047, "", 373.159, 
  11.62, "", "", 77.159, 1.6, 69.91, 0.682}, {"GUY", "South America", 
  "Guyana", "2020-05-25", 137., 2., 1.857, 11., 1., 0.143, 174.176, 2.543, 
  2.361, 13.985, 1.271, 0.182, 0.59, "", "", "", "", "", "", "", "", "", "", 
  "", "", "", "", "", "", "", "", "", "", "", "", "", "", "", "", 87.04, 
  786559., 3.952, 26.3, 5.305, 2.837, 7435.047, "", 373.159, 11.62, "", "", 
  77.159, 1.6, 69.91, 0.682}, {"GUY", "South America", "Guyana", 
  "2020-05-26", 139., 2., 2., 11., 0., 0.143, 176.719, 2.543, 2.543, 13.985, 
  0., 0.182, 0.6, "", "", "", "", "", "", "", "", "", "", "", "", "", "", "", 
  "", "", "", "", "", "", "", "", "", "", "", 87.04, 786559., 3.952, 26.3, 
  5.305, 2.837, 7435.047, "", 373.159, 11.62, "", "", 77.159, 1.6, 69.91, 
  0.682}, {"GUY", "South America", "Guyana", "2020-05-27", 139., 0., 2., 11., 
  0., 0.143, 176.719, 0., 2.543, 13.985, 0., 0.182, 0.6, "", "", "", "", "", 
  "", "", "", "", "", "", "", "", "", "", "", "", "", "", "", "", "", "", "", 
  "", "", 87.04, 786559., 3.952, 26.3, 5.305, 2.837, 7435.047, "", 373.159, 
  11.62, "", "", 77.159, 1.6, 69.91, 0.682}, {"GUY", "South America", 
  "Guyana", "2020-05-28", 150., 11., 3.286, 11., 0., 0.143, 190.704, 13.985, 
  4.177, 13.985, 0., 0.182, 0.61, "", "", "", "", "", "", "", "", "", "", "", 
  "", "", "", "", "", "", "", "", "", "", "", "", "", "", "", 87.04, 786559., 
  3.952, 26.3, 5.305, 2.837, 7435.047, "", 373.159, 11.62, "", "", 77.159, 
  1.6, 69.91, 0.682}, {"GUY", "South America", "Guyana", "2020-05-29", 150., 
  0., 3.286, 11., 0., 0.143, 190.704, 0., 4.177, 13.985, 0., 0.182, 0.6, "", 
  "", "", "", "", "", "", "", "", "", "", "", "", "", "", "", "", "", "", "", 
  "", "", "", "", "", "", 87.04, 786559., 3.952, 26.3, 5.305, 2.837, 
  7435.047, "", 373.159, 11.62, "", "", 77.159, 1.6, 69.91, 0.682}, 
 {"GUY", "South America", "Guyana", "2020-05-30", 152., 2., 3.571, 12., 1., 
  0.286, 193.247, 2.543, 4.541, 15.256, 1.271, 0.363, 0.59, "", "", "", "", 
  "", "", "", "", "", "", "", "", "", "", "", "", "", "", "", "", "", "", "", 
  "", "", "", 87.04, 786559., 3.952, 26.3, 5.305, 2.837, 7435.047, "", 
  373.159, 11.62, "", "", 77.159, 1.6, 69.91, 0.682}, 
 {"GUY", "South America", "Guyana", "2020-05-31", 153., 1., 2.571, 12., 0., 
  0.286, 194.518, 1.271, 3.269, 15.256, 0., 0.363, 0.58, "", "", "", "", "", 
  "", "", "", "", "", "", "", "", "", "", "", "", "", "", "", "", "", "", "", 
  "", "", 87.04, 786559., 3.952, 26.3, 5.305, 2.837, 7435.047, "", 373.159, 
  11.62, "", "", 77.159, 1.6, 69.91, 0.682}, {"GUY", "South America", 
  "Guyana", "2020-06-01", 153., 0., 2.286, 12., 0., 0.143, 194.518, 0., 
  2.906, 15.256, 0., 0.182, 0.58, "", "", "", "", "", "", "", "", "", "", "", 
  "", "", "", "", "", "", "", "", "", "", "", "", "", "", "", 87.04, 786559., 
  3.952, 26.3, 5.305, 2.837, 7435.047, "", 373.159, 11.62, "", "", 77.159, 
  1.6, 69.91, 0.682}, {"GUY", "South America", "Guyana", "2020-06-02", 153., 
  0., 2., 12., 0., 0.143, 194.518, 0., 2.543, 15.256, 0., 0.182, 0.57, "", 
  "", "", "", "", "", "", "", "", "", "", "", "", "", "", "", "", "", "", "", 
  "", "", "", "", "", "", 87.04, 786559., 3.952, 26.3, 5.305, 2.837, 
  7435.047, "", 373.159, 11.62, "", "", 77.159, 1.6, 69.91, 0.682}, 
 {"GUY", "South America", "Guyana", "2020-06-03", 153., 0., 2., 12., 0., 
  0.143, 194.518, 0., 2.543, 15.256, 0., 0.182, 0.57, "", "", "", "", "", "", 
  "", "", "", "", "", "", "", "", "", "", "", "", "", "", "", "", "", "", "", 
  "", 87.04, 786559., 3.952, 26.3, 5.305, 2.837, 7435.047, "", 373.159, 
  11.62, "", "", 77.159, 1.6, 69.91, 0.682}, {"GUY", "South America", 
  "Guyana", "2020-06-04", 153., 0., 0.429, 12., 0., 0.143, 194.518, 0., 
  0.545, 15.256, 0., 0.182, 0.58, "", "", "", "", "", "", "", "", "", "", "", 
  "", "", "", "", "", "", "", "", "", "", "", "", "", "", "", 87.04, 786559., 
  3.952, 26.3, 5.305, 2.837, 7435.047, "", 373.159, 11.62, "", "", 77.159, 
  1.6, 69.91, 0.682}, {"GUY", "South America", "Guyana", "2020-06-05", 153., 
  0., 0.429, 12., 0., 0.143, 194.518, 0., 0.545, 15.256, 0., 0.182, 0.58, "", 
  "", "", "", "", "", "", "", "", "", "", "", "", "", "", "", "", "", "", "", 
  "", "", "", "", "", "", 87.04, 786559., 3.952, 26.3, 5.305, 2.837, 
  7435.047, "", 373.159, 11.62, "", "", 77.159, 1.6, 69.91, 0.682}, 
 {"GUY", "South America", "Guyana", "2020-06-06", 154., 1., 0.286, 12., 0., 
  0., 195.79, 1.271, 0.363, 15.256, 0., 0., 0.59, "", "", "", "", "", "", "", 
  "", "", "", "", "", "", "", "", "", "", "", "", "", "", "", "", "", "", "", 
  87.04, 786559., 3.952, 26.3, 5.305, 2.837, 7435.047, "", 373.159, 11.62, 
  "", "", 77.159, 1.6, 69.91, 0.682}, {"GUY", "South America", "Guyana", 
  "2020-06-07", 154., 0., 0.143, 12., 0., 0., 195.79, 0., 0.182, 15.256, 0., 
  0., 0.6, "", "", "", "", "", "", "", "", "", "", "", "", "", "", "", "", 
  "", "", "", "", "", "", "", "", "", "", 87.04, 786559., 3.952, 26.3, 5.305, 
  2.837, 7435.047, "", 373.159, 11.62, "", "", 77.159, 1.6, 69.91, 0.682}, 
 {"GUY", "South America", "Guyana", "2020-06-08", 154., 0., 0.143, 12., 0., 
  0., 195.79, 0., 0.182, 15.256, 0., 0., 0.62, "", "", "", "", "", "", "", 
  "", "", "", "", "", "", "", "", "", "", "", "", "", "", "", "", "", "", "", 
  83.33, 786559., 3.952, 26.3, 5.305, 2.837, 7435.047, "", 373.159, 11.62, 
  "", "", 77.159, 1.6, 69.91, 0.682}, {"GUY", "South America", "Guyana", 
  "2020-06-09", 156., 2., 0.429, 12., 0., 0., 198.332, 2.543, 0.545, 15.256, 
  0., 0., 0.63, "", "", "", "", "", "", "", "", "", "", "", "", "", "", "", 
  "", "", "", "", "", "", "", "", "", "", "", 83.33, 786559., 3.952, 26.3, 
  5.305, 2.837, 7435.047, "", 373.159, 11.62, "", "", 77.159, 1.6, 69.91, 
  0.682}, {"GUY", "South America", "Guyana", "2020-06-10", 156., 0., 0.429, 
  12., 0., 0., 198.332, 0., 0.545, 15.256, 0., 0., 0.64, "", "", "", "", "", 
  "", "", "", "", "", "", "", "", "", "", "", "", "", "", "", "", "", "", "", 
  "", "", 83.33, 786559., 3.952, 26.3, 5.305, 2.837, 7435.047, "", 373.159, 
  11.62, "", "", 77.159, 1.6, 69.91, 0.682}, {"GUY", "South America", 
  "Guyana", "2020-06-11", 158., 2., 0.714, 12., 0., 0., 200.875, 2.543, 
  0.908, 15.256, 0., 0., 0.65, "", "", "", "", "", "", "", "", "", "", "", 
  "", "", "", "", "", "", "", "", "", "", "", "", "", "", "", 83.33, 786559., 
  3.952, 26.3, 5.305, 2.837, 7435.047, "", 373.159, 11.62, "", "", 77.159, 
  1.6, 69.91, 0.682}, {"GUY", "South America", "Guyana", "2020-06-12", 159., 
  1., 0.857, 12., 0., 0., 202.146, 1.271, 1.09, 15.256, 0., 0., 0.65, "", "", 
  "", "", "", "", "", "", "", "", "", "", "", "", "", "", "", "", "", "", "", 
  "", "", "", "", "", 83.33, 786559., 3.952, 26.3, 5.305, 2.837, 7435.047, 
  "", 373.159, 11.62, "", "", 77.159, 1.6, 69.91, 0.682}, 
 {"GUY", "South America", "Guyana", "2020-06-13", 159., 0., 0.714, 12., 0., 
  0., 202.146, 0., 0.908, 15.256, 0., 0., 0.65, "", "", "", "", "", "", "", 
  "", "", "", "", "", "", "", "", "", "", "", "", "", "", "", "", "", "", "", 
  83.33, 786559., 3.952, 26.3, 5.305, 2.837, 7435.047, "", 373.159, 11.62, 
  "", "", 77.159, 1.6, 69.91, 0.682}, {"GUY", "South America", "Guyana", 
  "2020-06-14", 159., 0., 0.714, 12., 0., 0., 202.146, 0., 0.908, 15.256, 0., 
  0., 0.66, "", "", "", "", "", "", "", "", "", "", "", "", "", "", "", "", 
  "", "", "", "", "", "", "", "", "", "", 83.33, 786559., 3.952, 26.3, 5.305, 
  2.837, 7435.047, "", 373.159, 11.62, "", "", 77.159, 1.6, 69.91, 0.682}, 
 {"GUY", "South America", "Guyana", "2020-06-15", 159., 0., 0.714, 12., 0., 
  0., 202.146, 0., 0.908, 15.256, 0., 0., 0.67, "", "", "", "", "", "", "", 
  "", "", "", "", "", "", "", "", "", "", "", "", "", "", "", "", "", "", "", 
  83.33, 786559., 3.952, 26.3, 5.305, 2.837, 7435.047, "", 373.159, 11.62, 
  "", "", 77.159, 1.6, 69.91, 0.682}, {"GUY", "South America", "Guyana", 
  "2020-06-16", 171., 12., 2.143, 12., 0., 0., 217.403, 15.256, 2.724, 
  15.256, 0., 0., 0.68, "", "", "", "", "", "", "", "", "", "", "", "", "", 
  "", "", "", "", "", "", "", "", "", "", "", "", "", 83.33, 786559., 3.952, 
  26.3, 5.305, 2.837, 7435.047, "", 373.159, 11.62, "", "", 77.159, 1.6, 
  69.91, 0.682}, {"GUY", "South America", "Guyana", "2020-06-17", 171., 0., 
  2.143, 12., 0., 0., 217.403, 0., 2.724, 15.256, 0., 0., 0.69, "", "", "", 
  "", "", "", "", "", "", "", "", "", "", "", "", "", "", "", "", "", "", "", 
  "", "", "", "", 79.63, 786559., 3.952, 26.3, 5.305, 2.837, 7435.047, "", 
  373.159, 11.62, "", "", 77.159, 1.6, 69.91, 0.682}, 
 {"GUY", "South America", "Guyana", "2020-06-18", 183., 12., 3.571, 12., 0., 
  0., 232.659, 15.256, 4.541, 15.256, 0., 0., 0.7, "", "", "", "", "", "", 
  "", "", "", "", "", "", "", "", "", "", "", "", "", "", "", "", "", "", "", 
  "", 79.63, 786559., 3.952, 26.3, 5.305, 2.837, 7435.047, "", 373.159, 
  11.62, "", "", 77.159, 1.6, 69.91, 0.682}, {"GUY", "South America", 
  "Guyana", "2020-06-19", 183., 0., 3.429, 12., 0., 0., 232.659, 0., 4.359, 
  15.256, 0., 0., 0.71, "", "", "", "", "", "", "", "", "", "", "", "", "", 
  "", "", "", "", "", "", "", "", "", "", "", "", "", 79.63, 786559., 3.952, 
  26.3, 5.305, 2.837, 7435.047, "", 373.159, 11.62, "", "", 77.159, 1.6, 
  69.91, 0.682}, {"GUY", "South America", "Guyana", "2020-06-20", 183., 0., 
  3.429, 12., 0., 0., 232.659, 0., 4.359, 15.256, 0., 0., 0.73, "", "", "", 
  "", "", "", "", "", "", "", "", "", "", "", "", "", "", "", "", "", "", "", 
  "", "", "", "", 79.63, 786559., 3.952, 26.3, 5.305, 2.837, 7435.047, "", 
  373.159, 11.62, "", "", 77.159, 1.6, 69.91, 0.682}, 
 {"GUY", "South America", "Guyana", "2020-06-21", 184., 1., 3.571, 12., 0., 
  0., 233.93, 1.271, 4.541, 15.256, 0., 0., 0.75, "", "", "", "", "", "", "", 
  "", "", "", "", "", "", "", "", "", "", "", "", "", "", "", "", "", "", "", 
  79.63, 786559., 3.952, 26.3, 5.305, 2.837, 7435.047, "", 373.159, 11.62, 
  "", "", 77.159, 1.6, 69.91, 0.682}, {"GUY", "South America", "Guyana", 
  "2020-06-22", 205., 21., 6.571, 12., 0., 0., 260.629, 26.699, 8.355, 
  15.256, 0., 0., 0.77, "", "", "", "", "", "", "", "", "", "", "", "", "", 
  "", "", "", "", "", "", "", "", "", "", "", "", "", 79.63, 786559., 3.952, 
  26.3, 5.305, 2.837, 7435.047, "", 373.159, 11.62, "", "", 77.159, 1.6, 
  69.91, 0.682}, {"GUY", "South America", "Guyana", "2020-06-23", 206., 1., 
  5., 12., 0., 0., 261.9, 1.271, 6.357, 15.256, 0., 0., 0.8, "", "", "", "", 
  "", "", "", "", "", "", "", "", "", "", "", "", "", "", "", "", "", "", "", 
  "", "", "", 79.63, 786559., 3.952, 26.3, 5.305, 2.837, 7435.047, "", 
  373.159, 11.62, "", "", 77.159, 1.6, 69.91, 0.682}, 
 {"GUY", "South America", "Guyana", "2020-06-24", 209., 3., 5.429, 12., 0., 
  0., 265.714, 3.814, 6.902, 15.256, 0., 0., 0.82, "", "", "", "", "", "", 
  "", "", "", "", "", "", "", "", "", "", "", "", "", "", "", "", "", "", "", 
  "", 79.63, 786559., 3.952, 26.3, 5.305, 2.837, 7435.047, "", 373.159, 
  11.62, "", "", 77.159, 1.6, 69.91, 0.682}, {"GUY", "South America", 
  "Guyana", "2020-06-25", 215., 6., 4.571, 12., 0., 0., 273.342, 7.628, 
  5.812, 15.256, 0., 0., 0.85, "", "", "", "", "", "", "", "", "", "", "", 
  "", "", "", "", "", "", "", "", "", "", "", "", "", "", "", 79.63, 786559., 
  3.952, 26.3, 5.305, 2.837, 7435.047, "", 373.159, 11.62, "", "", 77.159, 
  1.6, 69.91, 0.682}, {"GUY", "South America", "Guyana", "2020-06-26", 215., 
  0., 4.571, 12., 0., 0., 273.342, 0., 5.812, 15.256, 0., 0., 0.87, "", "", 
  "", "", "", "", "", "", "", "", "", "", "", "", "", "", "", "", "", "", "", 
  "", "", "", "", "", 79.63, 786559., 3.952, 26.3, 5.305, 2.837, 7435.047, 
  "", 373.159, 11.62, "", "", 77.159, 1.6, 69.91, 0.682}, 
 {"GUY", "South America", "Guyana", "2020-06-27", 230., 15., 6.714, 12., 0., 
  0., 292.413, 19.07, 8.536, 15.256, 0., 0., 0.9, "", "", "", "", "", "", "", 
  "", "", "", "", "", "", "", "", "", "", "", "", "", "", "", "", "", "", "", 
  79.63, 786559., 3.952, 26.3, 5.305, 2.837, 7435.047, "", 373.159, 11.62, 
  "", "", 77.159, 1.6, 69.91, 0.682}, {"GUY", "South America", "Guyana", 
  "2020-06-28", 230., 0., 6.571, 12., 0., 0., 292.413, 0., 8.355, 15.256, 0., 
  0., 0.92, "", "", "", "", "", "", "", "", "", "", "", "", "", "", "", "", 
  "", "", "", "", "", "", "", "", "", "", 79.63, 786559., 3.952, 26.3, 5.305, 
  2.837, 7435.047, "", 373.159, 11.62, "", "", 77.159, 1.6, 69.91, 0.682}, 
 {"GUY", "South America", "Guyana", "2020-06-29", 235., 5., 4.286, 12., 0., 
  0., 298.77, 6.357, 5.449, 15.256, 0., 0., 0.93, "", "", "", "", "", "", "", 
  "", "", "", "", "", "", "", "", "", "", "", "", "", "", "", "", "", "", "", 
  79.63, 786559., 3.952, 26.3, 5.305, 2.837, 7435.047, "", 373.159, 11.62, 
  "", "", 77.159, 1.6, 69.91, 0.682}, {"GUY", "South America", "Guyana", 
  "2020-06-30", 245., 10., 5.571, 12., 0., 0., 311.483, 12.714, 7.083, 
  15.256, 0., 0., 0.95, "", "", "", "", "", "", "", "", "", "", "", "", "", 
  "", "", "", "", "", "", "", "", "", "", "", "", "", 79.63, 786559., 3.952, 
  26.3, 5.305, 2.837, 7435.047, "", 373.159, 11.62, "", "", 77.159, 1.6, 
  69.91, 0.682}, {"GUY", "South America", "Guyana", "2020-07-01", 248., 3., 
  5.571, 13., 1., 0.143, 315.297, 3.814, 7.083, 16.528, 1.271, 0.182, 0.96, 
  "", "", "", "", "", "", "", "", "", "", "", "", "", "", "", "", "", "", "", 
  "", "", "", "", "", "", "", 79.63, 786559., 3.952, 26.3, 5.305, 2.837, 
  7435.047, "", 373.159, 11.62, "", "", 77.159, 1.6, 69.91, 0.682}, 
 {"GUY", "South America", "Guyana", "2020-07-02", 250., 2., 5., 14., 1., 
  0.286, 317.84, 2.543, 6.357, 17.799, 1.271, 0.363, 0.97, "", "", "", "", 
  "", "", "", "", "", "", "", "", "", "", "", "", "", "", "", "", "", "", "", 
  "", "", "", 79.63, 786559., 3.952, 26.3, 5.305, 2.837, 7435.047, "", 
  373.159, 11.62, "", "", 77.159, 1.6, 69.91, 0.682}, 
 {"GUY", "South America", "Guyana", "2020-07-03", 256., 6., 5.857, 14., 0., 
  0.286, 325.468, 7.628, 7.447, 17.799, 0., 0.363, 0.98, "", "", "", "", "", 
  "", "", "", "", "", "", "", "", "", "", "", "", "", "", "", "", "", "", "", 
  "", "", 77.31, 786559., 3.952, 26.3, 5.305, 2.837, 7435.047, "", 373.159, 
  11.62, "", "", 77.159, 1.6, 69.91, 0.682}, {"GUY", "South America", 
  "Guyana", "2020-07-04", 272., 16., 6., 14., 0., 0.286, 345.81, 20.342, 
  7.628, 17.799, 0., 0.363, 0.99, "", "", "", "", "", "", "", "", "", "", "", 
  "", "", "", "", "", "", "", "", "", "", "", "", "", "", "", 77.31, 786559., 
  3.952, 26.3, 5.305, 2.837, 7435.047, "", 373.159, 11.62, "", "", 77.159, 
  1.6, 69.91, 0.682}, {"GUY", "South America", "Guyana", "2020-07-05", 273., 
  1., 6.143, 15., 1., 0.429, 347.081, 1.271, 7.81, 19.07, 1.271, 0.545, 0.99, 
  "", "", "", "", "", "", "", "", "", "", "", "", "", "", "", "", "", "", "", 
  "", "", "", "", "", "", "", 77.31, 786559., 3.952, 26.3, 5.305, 2.837, 
  7435.047, "", 373.159, 11.62, "", "", 77.159, 1.6, 69.91, 0.682}, 
 {"GUY", "South America", "Guyana", "2020-07-06", 273., 0., 5.429, 15., 0., 
  0.429, 347.081, 0., 6.902, 19.07, 0., 0.545, 1., "", "", "", "", "", "", 
  "", "", "", "", "", "", "", "", "", "", "", "", "", "", "", "", "", "", "", 
  "", 77.31, 786559., 3.952, 26.3, 5.305, 2.837, 7435.047, "", 373.159, 
  11.62, "", "", 77.159, 1.6, 69.91, 0.682}, {"GUY", "South America", 
  "Guyana", "2020-07-07", 284., 11., 5.571, 16., 1., 0.571, 361.066, 13.985, 
  7.083, 20.342, 1.271, 0.726, 1.01, "", "", "", "", "", "", "", "", "", "", 
  "", "", "", "", "", "", "", "", "", "", "", "", "", "", "", "", 77.31, 
  786559., 3.952, 26.3, 5.305, 2.837, 7435.047, "", 373.159, 11.62, "", "", 
  77.159, 1.6, 69.91, 0.682}, {"GUY", "South America", "Guyana", 
  "2020-07-08", 284., 0., 5.143, 16., 0., 0.429, 361.066, 0., 6.538, 20.342, 
  0., 0.545, 1.01, "", "", "", "", "", "", "", "", "", "", "", "", "", "", 
  "", "", "", "", "", "", "", "", "", "", "", "", 77.31, 786559., 3.952, 
  26.3, 5.305, 2.837, 7435.047, "", 373.159, 11.62, "", "", 77.159, 1.6, 
  69.91, 0.682}, {"GUY", "South America", "Guyana", "2020-07-09", 286., 2., 
  5.143, 16., 0., 0.286, 363.609, 2.543, 6.538, 20.342, 0., 0.363, 1.02, "", 
  "", "", "", "", "", "", "", "", "", "", "", "", "", "", "", "", "", "", "", 
  "", "", "", "", "", "", 77.31, 786559., 3.952, 26.3, 5.305, 2.837, 
  7435.047, "", 373.159, 11.62, "", "", 77.159, 1.6, 69.91, 0.682}, 
 {"GUY", "South America", "Guyana", "2020-07-10", 290., 4., 4.857, 16., 0., 
  0.286, 368.695, 5.085, 6.175, 20.342, 0., 0.363, 1.03, "", "", "", "", "", 
  "", "", "", "", "", "", "", "", "", "", "", "", "", "", "", "", "", "", "", 
  "", "", 77.31, 786559., 3.952, 26.3, 5.305, 2.837, 7435.047, "", 373.159, 
  11.62, "", "", 77.159, 1.6, 69.91, 0.682}, {"GUY", "South America", 
  "Guyana", "2020-07-11", 291., 1., 2.714, 17., 1., 0.429, 369.966, 1.271, 
  3.451, 21.613, 1.271, 0.545, 1.04, "", "", "", "", "", "", "", "", "", "", 
  "", "", "", "", "", "", "", "", "", "", "", "", "", "", "", "", 77.31, 
  786559., 3.952, 26.3, 5.305, 2.837, 7435.047, "", 373.159, 11.62, "", "", 
  77.159, 1.6, 69.91, 0.682}, {"GUY", "South America", "Guyana", 
  "2020-07-12", 297., 6., 3.429, 17., 0., 0.286, 377.594, 7.628, 4.359, 
  21.613, 0., 0.363, 1.06, "", "", "", "", "", "", "", "", "", "", "", "", 
  "", "", "", "", "", "", "", "", "", "", "", "", "", "", 77.31, 786559., 
  3.952, 26.3, 5.305, 2.837, 7435.047, "", 373.159, 11.62, "", "", 77.159, 
  1.6, 69.91, 0.682}, {"GUY", "South America", "Guyana", "2020-07-13", 300., 
  3., 3.857, 17., 0., 0.286, 381.408, 3.814, 4.904, 21.613, 0., 0.363, 1.08, 
  "", "", "", "", "", "", "", "", "", "", "", "", "", "", "", "", "", "", "", 
  "", "", "", "", "", "", "", 77.31, 786559., 3.952, 26.3, 5.305, 2.837, 
  7435.047, "", 373.159, 11.62, "", "", 77.159, 1.6, 69.91, 0.682}, 
 {"GUY", "South America", "Guyana", "2020-07-14", 308., 8., 3.429, 17., 0., 
  0.143, 391.579, 10.171, 4.359, 21.613, 0., 0.182, 1.09, "", "", "", "", "", 
  "", "", "", "", "", "", "", "", "", "", "", "", "", "", "", "", "", "", "", 
  "", "", 77.31, 786559., 3.952, 26.3, 5.305, 2.837, 7435.047, "", 373.159, 
  11.62, "", "", 77.159, 1.6, 69.91, 0.682}, {"GUY", "South America", 
  "Guyana", "2020-07-15", 313., 5., 4.143, 18., 1., 0.286, 397.936, 6.357, 
  5.267, 22.884, 1.271, 0.363, 1.11, "", "", "", "", "", "", "", "", "", "", 
  "", "", "", "", "", "", "", "", "", "", "", "", "", "", "", "", 77.31, 
  786559., 3.952, 26.3, 5.305, 2.837, 7435.047, "", 373.159, 11.62, "", "", 
  77.159, 1.6, 69.91, 0.682}, {"GUY", "South America", "Guyana", 
  "2020-07-16", 315., 2., 4.143, 19., 1., 0.429, 400.479, 2.543, 5.267, 
  24.156, 1.271, 0.545, 1.12, "", "", "", "", "", "", "", "", "", "", "", "", 
  "", "", "", "", "", "", "", "", "", "", "", "", "", "", 77.31, 786559., 
  3.952, 26.3, 5.305, 2.837, 7435.047, "", 373.159, 11.62, "", "", 77.159, 
  1.6, 69.91, 0.682}, {"GUY", "South America", "Guyana", "2020-07-17", 320., 
  5., 4.286, 19., 0., 0.429, 406.835, 6.357, 5.449, 24.156, 0., 0.545, 1.14, 
  "", "", "", "", "", "", "", "", "", "", "", "", "", "", "", "", "", "", "", 
  "", "", "", "", "", "", "", 77.31, 786559., 3.952, 26.3, 5.305, 2.837, 
  7435.047, "", 373.159, 11.62, "", "", 77.159, 1.6, 69.91, 0.682}, 
 {"GUY", "South America", "Guyana", "2020-07-18", 327., 7., 5.143, 19., 0., 
  0.286, 415.735, 8.9, 6.538, 24.156, 0., 0.363, 1.15, "", "", "", "", "", 
  "", "", "", "", "", "", "", "", "", "", "", "", "", "", "", "", "", "", "", 
  "", "", 77.31, 786559., 3.952, 26.3, 5.305, 2.837, 7435.047, "", 373.159, 
  11.62, "", "", 77.159, 1.6, 69.91, 0.682}, {"GUY", "South America", 
  "Guyana", "2020-07-19", 336., 9., 5.571, 19., 0., 0.286, 427.177, 11.442, 
  7.083, 24.156, 0., 0.363, 1.17, "", "", "", "", "", "", "", "", "", "", "", 
  "", "", "", "", "", "", "", "", "", "", "", "", "", "", "", 77.31, 786559., 
  3.952, 26.3, 5.305, 2.837, 7435.047, "", 373.159, 11.62, "", "", 77.159, 
  1.6, 69.91, 0.682}, {"GUY", "South America", "Guyana", "2020-07-20", 337., 
  1., 5.286, 19., 0., 0.286, 428.448, 1.271, 6.72, 24.156, 0., 0.363, 1.18, 
  "", "", "", "", "", "", "", "", "", "", "", "", "", "", "", "", "", "", "", 
  "", "", "", "", "", "", "", 77.31, 786559., 3.952, 26.3, 5.305, 2.837, 
  7435.047, "", 373.159, 11.62, "", "", 77.159, 1.6, 69.91, 0.682}, 
 {"GUY", "South America", "Guyana", "2020-07-21", 339., 2., 4.429, 19., 0., 
  0.286, 430.991, 2.543, 5.63, 24.156, 0., 0.363, 1.19, "", "", "", "", "", 
  "", "", "", "", "", "", "", "", "", "", "", "", "", "", "", "", "", "", "", 
  "", "", 77.31, 786559., 3.952, 26.3, 5.305, 2.837, 7435.047, "", 373.159, 
  11.62, "", "", 77.159, 1.6, 69.91, 0.682}, {"GUY", "South America", 
  "Guyana", "2020-07-22", 350., 11., 5.286, 19., 0., 0.143, 444.976, 13.985, 
  6.72, 24.156, 0., 0.182, 1.22, "", "", "", "", "", "", "", "", "", "", "", 
  "", "", "", "", "", "", "", "", "", "", "", "", "", "", "", 77.31, 786559., 
  3.952, 26.3, 5.305, 2.837, 7435.047, "", 373.159, 11.62, "", "", 77.159, 
  1.6, 69.91, 0.682}, {"GUY", "South America", "Guyana", "2020-07-23", 351., 
  1., 5.143, 19., 0., 0., 446.248, 1.271, 6.538, 24.156, 0., 0., 1.23, "", 
  "", "", "", "", "", "", "", "", "", "", "", "", "", "", "", "", "", "", "", 
  "", "", "", "", "", "", 77.31, 786559., 3.952, 26.3, 5.305, 2.837, 
  7435.047, "", 373.159, 11.62, "", "", 77.159, 1.6, 69.91, 0.682}, 
 {"GUY", "South America", "Guyana", "2020-07-24", 352., 1., 4.571, 20., 1., 
  0.143, 447.519, 1.271, 5.812, 25.427, 1.271, 0.182, 1.25, "", "", "", "", 
  "", "", "", "", "", "", "", "", "", "", "", "", "", "", "", "", "", "", "", 
  "", "", "", 77.31, 786559., 3.952, 26.3, 5.305, 2.837, 7435.047, "", 
  373.159, 11.62, "", "", 77.159, 1.6, 69.91, 0.682}, 
 {"GUY", "South America", "Guyana", "2020-07-25", 360., 8., 4.714, 20., 0., 
  0.143, 457.69, 10.171, 5.994, 25.427, 0., 0.182, 1.27, "", "", "", "", "", 
  "", "", "", "", "", "", "", "", "", "", "", "", "", "", "", "", "", "", "", 
  "", "", 77.31, 786559., 3.952, 26.3, 5.305, 2.837, 7435.047, "", 373.159, 
  11.62, "", "", 77.159, 1.6, 69.91, 0.682}, {"GUY", "South America", 
  "Guyana", "2020-07-26", 370., 10., 4.857, 20., 0., 0.143, 470.403, 12.714, 
  6.175, 25.427, 0., 0.182, 1.29, "", "", "", "", "", "", "", "", "", "", "", 
  "", "", "", "", "", "", "", "", "", "", "", "", "", "", "", 77.31, 786559., 
  3.952, 26.3, 5.305, 2.837, 7435.047, "", 373.159, 11.62, "", "", 77.159, 
  1.6, 69.91, 0.682}, {"GUY", "South America", "Guyana", "2020-07-27", 389., 
  19., 7.429, 20., 0., 0.143, 494.559, 24.156, 9.444, 25.427, 0., 0.182, 
  1.31, "", "", "", "", "", "", "", "", "", "", "", "", "", "", "", "", "", 
  "", "", "", "", "", "", "", "", "", 77.31, 786559., 3.952, 26.3, 5.305, 
  2.837, 7435.047, "", 373.159, 11.62, "", "", 77.159, 1.6, 69.91, 0.682}, 
 {"GUY", "South America", "Guyana", "2020-07-28", 396., 7., 8.143, 20., 0., 
  0.143, 503.459, 8.9, 10.353, 25.427, 0., 0.182, 1.32, "", "", "", "", "", 
  "", "", "", "", "", "", "", "", "", "", "", "", "", "", "", "", "", "", "", 
  "", "", 77.31, 786559., 3.952, 26.3, 5.305, 2.837, 7435.047, "", 373.159, 
  11.62, "", "", 77.159, 1.6, 69.91, 0.682}, {"GUY", "South America", 
  "Guyana", "2020-07-29", 398., 2., 6.857, 20., 0., 0.143, 506.001, 2.543, 
  8.718, 25.427, 0., 0.182, 1.33, "", "", "", "", "", "", "", "", "", "", "", 
  "", "", "", "", "", "", "", "", "", "", "", "", "", "", "", 77.31, 786559., 
  3.952, 26.3, 5.305, 2.837, 7435.047, "", 373.159, 11.62, "", "", 77.159, 
  1.6, 69.91, 0.682}, {"GUY", "South America", "Guyana", "2020-07-30", 401., 
  3., 7.143, 20., 0., 0.143, 509.816, 3.814, 9.081, 25.427, 0., 0.182, 1.34, 
  "", "", "", "", "", "", "", "", "", "", "", "", "", "", "", "", "", "", "", 
  "", "", "", "", "", "", "", 77.31, 786559., 3.952, 26.3, 5.305, 2.837, 
  7435.047, "", 373.159, 11.62, "", "", 77.159, 1.6, 69.91, 0.682}, 
 {"GUY", "South America", "Guyana", "2020-07-31", 413., 12., 8.714, 20., 0., 
  0., 525.072, 15.256, 11.079, 25.427, 0., 0., 1.36, "", "", "", "", "", "", 
  "", "", "", "", "", "", "", "", "", "", "", "", "", "", "", "", "", "", "", 
  "", 77.31, 786559., 3.952, 26.3, 5.305, 2.837, 7435.047, "", 373.159, 
  11.62, "", "", 77.159, 1.6, 69.91, 0.682}, {"GUY", "South America", 
  "Guyana", "2020-08-01", 430., 17., 10., 20., 0., 0., 546.685, 21.613, 
  12.714, 25.427, 0., 0., 1.37, "", "", "", "", "", "", "", "", "", "", "", 
  "", "", "", "", "", "", "", "", "", "", "", "", "", "", "", 75.93, 786559., 
  3.952, 26.3, 5.305, 2.837, 7435.047, "", 373.159, 11.62, "", "", 77.159, 
  1.6, 69.91, 0.682}, {"GUY", "South America", "Guyana", "2020-08-02", 474., 
  44., 14.857, 21., 1., 0.143, 602.625, 55.94, 18.889, 26.699, 1.271, 0.182, 
  1.38, "", "", "", "", "", "", "", "", "", "", "", "", "", "", "", "", "", 
  "", "", "", "", "", "", "", "", "", 75.93, 786559., 3.952, 26.3, 5.305, 
  2.837, 7435.047, "", 373.159, 11.62, "", "", 77.159, 1.6, 69.91, 0.682}, 
 {"GUY", "South America", "Guyana", "2020-08-03", 474., 0., 12.143, 21., 0., 
  0.143, 602.625, 0., 15.438, 26.699, 0., 0.182, 1.37, "", "", "", "", "", 
  "", "", "", "", "", "", "", "", "", "", "", "", "", "", "", "", "", "", "", 
  "", "", 75.93, 786559., 3.952, 26.3, 5.305, 2.837, 7435.047, "", 373.159, 
```
