## Supplementary material for "Modeling the waves of Covid-19": forecasting program for later stages: world-6-7.txt (part 15 of 37)

```
  11.62, "", "", 77.159, 1.6, 69.91, 0.682}, {"GUY", "South America", 
  "Guyana", "2020-08-04", 497., 23., 14.429, 22., 1., 0.286, 631.866, 29.241, 
  18.344, 27.97, 1.271, 0.363, 1.36, "", "", "", "", "", "", "", "", "", "", 
  "", "", "", "", "", "", "", "", "", "", "", "", "", "", "", "", 75.93, 
  786559., 3.952, 26.3, 5.305, 2.837, 7435.047, "", 373.159, 11.62, "", "", 
  77.159, 1.6, 69.91, 0.682}, {"GUY", "South America", "Guyana", 
  "2020-08-05", 509., 12., 15.857, 22., 0., 0.286, 647.122, 15.256, 20.16, 
  27.97, 0., 0.363, 1.35, "", "", "", "", "", "", "", "", "", "", "", "", "", 
  "", "", "", "", "", "", "", "", "", "", "", "", "", 75.93, 786559., 3.952, 
  26.3, 5.305, 2.837, 7435.047, "", 373.159, 11.62, "", "", 77.159, 1.6, 
  69.91, 0.682}, {"GUY", "South America", "Guyana", "2020-08-06", 538., 29., 
  19.571, 22., 0., 0.286, 683.992, 36.869, 24.882, 27.97, 0., 0.363, 1.35, 
  "", "", "", "", "", "", "", "", "", "", "", "", "", "", "", "", "", "", "", 
  "", "", "", "", "", "", "", 75.93, 786559., 3.952, 26.3, 5.305, 2.837, 
  7435.047, "", 373.159, 11.62, "", "", 77.159, 1.6, 69.91, 0.682}, 
 {"GUY", "South America", "Guyana", "2020-08-07", 538., 0., 17.857, 22., 0., 
  0.286, 683.992, 0., 22.703, 27.97, 0., 0.363, 1.34, "", "", "", "", "", "", 
  "", "", "", "", "", "", "", "", "", "", "", "", "", "", "", "", "", "", "", 
  "", 75.93, 786559., 3.952, 26.3, 5.305, 2.837, 7435.047, "", 373.159, 
  11.62, "", "", 77.159, 1.6, 69.91, 0.682}, {"GUY", "South America", 
  "Guyana", "2020-08-08", 554., 16., 17.714, 22., 0., 0.286, 704.334, 20.342, 
  22.521, 27.97, 0., 0.363, 1.33, "", "", "", "", "", "", "", "", "", "", "", 
  "", "", "", "", "", "", "", "", "", "", "", "", "", "", "", 75.93, 786559., 
  3.952, 26.3, 5.305, 2.837, 7435.047, "", 373.159, 11.62, "", "", 77.159, 
  1.6, 69.91, 0.682}, {"GUY", "South America", "Guyana", "2020-08-09", 568., 
  14., 13.429, 22., 0., 0.143, 722.133, 17.799, 17.073, 27.97, 0., 0.182, 
  1.33, "", "", "", "", "", "", "", "", "", "", "", "", "", "", "", "", "", 
  "", "", "", "", "", "", "", "", "", 75.93, 786559., 3.952, 26.3, 5.305, 
  2.837, 7435.047, "", 373.159, 11.62, "", "", 77.159, 1.6, 69.91, 0.682}, 
 {"GUY", "South America", "Guyana", "2020-08-10", 568., 0., 13.429, 22., 0., 
  0.143, 722.133, 0., 17.073, 27.97, 0., 0.182, 1.33, "", "", "", "", "", "", 
  "", "", "", "", "", "", "", "", "", "", "", "", "", "", "", "", "", "", "", 
  "", 75.93, 786559., 3.952, 26.3, 5.305, 2.837, 7435.047, "", 373.159, 
  11.62, "", "", 77.159, 1.6, 69.91, 0.682}, {"GUY", "South America", 
  "Guyana", "2020-08-11", 602., 34., 15., 22., 0., 0., 765.359, 43.226, 
  19.07, 27.97, 0., 0., 1.34, "", "", "", "", "", "", "", "", "", "", "", "", 
  "", "", "", "", "", "", "", "", "", "", "", "", "", "", 75.93, 786559., 
  3.952, 26.3, 5.305, 2.837, 7435.047, "", 373.159, 11.62, "", "", 77.159, 
  1.6, 69.91, 0.682}, {"GUY", "South America", "Guyana", "2020-08-12", 623., 
  21., 16.286, 22., 0., 0., 792.058, 26.699, 20.705, 27.97, 0., 0., 1.34, "", 
  "", "", "", "", "", "", "", "", "", "", "", "", "", "", "", "", "", "", "", 
  "", "", "", "", "", "", 75.93, 786559., 3.952, 26.3, 5.305, 2.837, 
  7435.047, "", 373.159, 11.62, "", "", 77.159, 1.6, 69.91, 0.682}, 
 {"GUY", "South America", "Guyana", "2020-08-13", 631., 8., 13.286, 22., 0., 
  0., 802.228, 10.171, 16.891, 27.97, 0., 0., 1.33, "", "", "", "", "", "", 
  "", "", "", "", "", "", "", "", "", "", "", "", "", "", "", "", "", "", "", 
  "", 75.93, 786559., 3.952, 26.3, 5.305, 2.837, 7435.047, "", 373.159, 
  11.62, "", "", 77.159, 1.6, 69.91, 0.682}, {"GUY", "South America", 
  "Guyana", "2020-08-14", 649., 18., 15.857, 22., 0., 0., 825.113, 22.884, 
  20.16, 27.97, 0., 0., 1.34, "", "", "", "", "", "", "", "", "", "", "", "", 
  "", "", "", "", "", "", "", "", "", "", "", "", "", "", 73.15, 786559., 
  3.952, 26.3, 5.305, 2.837, 7435.047, "", 373.159, 11.62, "", "", 77.159, 
  1.6, 69.91, 0.682}, {"GUY", "South America", "Guyana", "2020-08-15", 674., 
  25., 17.143, 22., 0., 0., 856.897, 31.784, 21.795, 27.97, 0., 0., 1.34, "", 
  "", "", "", "", "", "", "", "", "", "", "", "", "", "", "", "", "", "", "", 
  "", "", "", "", "", "", 73.15, 786559., 3.952, 26.3, 5.305, 2.837, 
  7435.047, "", 373.159, 11.62, "", "", 77.159, 1.6, 69.91, 0.682}, 
 {"GUY", "South America", "Guyana", "2020-08-16", 709., 35., 20.143, 23., 1., 
  0.143, 901.395, 44.498, 25.609, 29.241, 1.271, 0.182, 1.34, "", "", "", "", 
  "", "", "", "", "", "", "", "", "", "", "", "", "", "", "", "", "", "", "", 
  "", "", "", 73.15, 786559., 3.952, 26.3, 5.305, 2.837, 7435.047, "", 
  373.159, 11.62, "", "", 77.159, 1.6, 69.91, 0.682}, 
 {"GUY", "South America", "Guyana", "2020-08-17", 709., 0., 20.143, 23., 0., 
  0.143, 901.395, 0., 25.609, 29.241, 0., 0.182, 1.34, "", "", "", "", "", 
  "", "", "", "", "", "", "", "", "", "", "", "", "", "", "", "", "", "", "", 
  "", "", 73.15, 786559., 3.952, 26.3, 5.305, 2.837, 7435.047, "", 373.159, 
  11.62, "", "", 77.159, 1.6, 69.91, 0.682}, {"GUY", "South America", 
  "Guyana", "2020-08-18", 737., 28., 19.286, 25., 2., 0.429, 936.993, 35.598, 
  24.519, 31.784, 2.543, 0.545, 1.35, "", "", "", "", "", "", "", "", "", "", 
  "", "", "", "", "", "", "", "", "", "", "", "", "", "", "", "", 73.15, 
  786559., 3.952, 26.3, 5.305, 2.837, 7435.047, "", 373.159, 11.62, "", "", 
  77.159, 1.6, 69.91, 0.682}, {"GUY", "South America", "Guyana", 
  "2020-08-19", 776., 39., 21.857, 27., 2., 0.714, 986.576, 49.583, 27.788, 
  34.327, 2.543, 0.908, 1.35, "", "", "", "", "", "", "", "", "", "", "", "", 
  "", "", "", "", "", "", "", "", "", "", "", "", "", "", 73.15, 786559., 
  3.952, 26.3, 5.305, 2.837, 7435.047, "", 373.159, 11.62, "", "", 77.159, 
  1.6, 69.91, 0.682}, {"GUY", "South America", "Guyana", "2020-08-20", 846., 
  70., 30.714, 29., 2., 1., 1075.571, 88.995, 39.049, 36.869, 2.543, 1.271, 
  1.35, "", "", "", "", "", "", "", "", "", "", "", "", "", "", "", "", "", 
  "", "", "", "", "", "", "", "", "", 73.15, 786559., 3.952, 26.3, 5.305, 
  2.837, 7435.047, "", 373.159, 11.62, "", "", 77.159, 1.6, 69.91, 0.682}, 
 {"GUY", "South America", "Guyana", "2020-08-21", 881., 35., 33.143, 30., 1., 
  1.143, 1120.069, 44.498, 42.137, 38.141, 1.271, 1.453, 1.34, "", "", "", 
  "", "", "", "", "", "", "", "", "", "", "", "", "", "", "", "", "", "", "", 
  "", "", "", "", 73.15, 786559., 3.952, 26.3, 5.305, 2.837, 7435.047, "", 
  373.159, 11.62, "", "", 77.159, 1.6, 69.91, 0.682}, 
 {"GUY", "South America", "Guyana", "2020-08-22", 925., 44., 35.857, 31., 1., 
  1.286, 1176.008, 55.94, 45.587, 39.412, 1.271, 1.635, 1.32, "", "", "", "", 
  "", "", "", "", "", "", "", "", "", "", "", "", "", "", "", "", "", "", "", 
  "", "", "", 73.15, 786559., 3.952, 26.3, 5.305, 2.837, 7435.047, "", 
  373.159, 11.62, "", "", 77.159, 1.6, 69.91, 0.682}, 
 {"GUY", "South America", "Guyana", "2020-08-23", 955., 30., 35.143, 31., 0., 
  1.143, 1214.149, 38.141, 44.679, 39.412, 0., 1.453, 1.31, "", "", "", "", 
  "", "", "", "", "", "", "", "", "", "", "", "", "", "", "", "", "", "", "", 
  "", "", "", 73.15, 786559., 3.952, 26.3, 5.305, 2.837, 7435.047, "", 
  373.159, 11.62, "", "", 77.159, 1.6, 69.91, 0.682}, 
 {"GUY", "South America", "Guyana", "2020-08-24", 1029., 74., 45.714, 31., 
  0., 1.143, 1308.23, 94.081, 58.119, 39.412, 0., 1.453, 1.3, "", "", "", "", 
  "", "", "", "", "", "", "", "", "", "", "", "", "", "", "", "", "", "", "", 
  "", "", "", 73.15, 786559., 3.952, 26.3, 5.305, 2.837, 7435.047, "", 
  373.159, 11.62, "", "", 77.159, 1.6, 69.91, 0.682}, 
 {"GUY", "South America", "Guyana", "2020-08-25", 1060., 31., 46.143, 31., 
  0., 0.857, 1347.642, 39.412, 58.664, 39.412, 0., 1.09, 1.28, "", "", "", 
  "", "", "", "", "", "", "", "", "", "", "", "", "", "", "", "", "", "", "", 
  "", "", "", "", 73.15, 786559., 3.952, 26.3, 5.305, 2.837, 7435.047, "", 
  373.159, 11.62, "", "", 77.159, 1.6, 69.91, 0.682}, 
 {"GUY", "South America", "Guyana", "2020-08-26", 1093., 33., 45.286, 31., 
  0., 0.571, 1389.597, 41.955, 57.574, 39.412, 0., 0.726, 1.27, "", "", "", 
  "", "", "", "", "", "", "", "", "", "", "", "", "", "", "", "", "", "", "", 
  "", "", "", "", 73.15, 786559., 3.952, 26.3, 5.305, 2.837, 7435.047, "", 
  373.159, 11.62, "", "", 77.159, 1.6, 69.91, 0.682}, 
 {"GUY", "South America", "Guyana", "2020-08-27", 1140., 47., 42., 32., 1., 
  0.429, 1449.351, 59.754, 53.397, 40.684, 1.271, 0.545, 1.26, "", "", "", 
  "", "", "", "", "", "", "", "", "", "", "", "", "", "", "", "", "", "", "", 
  "", "", "", "", 73.15, 786559., 3.952, 26.3, 5.305, 2.837, 7435.047, "", 
  373.159, 11.62, "", "", 77.159, 1.6, 69.91, 0.682}, 
 {"GUY", "South America", "Guyana", "2020-08-28", 1180., 40., 42.714, 35., 
  3., 0.714, 1500.205, 50.854, 54.305, 44.498, 3.814, 0.908, 1.25, "", "", 
  "", "", "", "", "", "", "", "", "", "", "", "", "", "", "", "", "", "", "", 
  "", "", "", "", "", 73.15, 786559., 3.952, 26.3, 5.305, 2.837, 7435.047, 
  "", 373.159, 11.62, "", "", 77.159, 1.6, 69.91, 0.682}, 
 {"GUY", "South America", "Guyana", "2020-08-29", 1184., 4., 37., 35., 0., 
  0.571, 1505.291, 5.085, 47.04, 44.498, 0., 0.726, 1.24, "", "", "", "", "", 
  "", "", "", "", "", "", "", "", "", "", "", "", "", "", "", "", "", "", "", 
  "", "", 73.15, 786559., 3.952, 26.3, 5.305, 2.837, 7435.047, "", 373.159, 
  11.62, "", "", 77.159, 1.6, 69.91, 0.682}, {"GUY", "South America", 
  "Guyana", "2020-08-30", 1234., 50., 39.857, 36., 1., 0.714, 1568.859, 
  63.568, 50.673, 45.769, 1.271, 0.908, 1.23, "", "", "", "", "", "", "", "", 
  "", "", "", "", "", "", "", "", "", "", "", "", "", "", "", "", "", "", 
  73.15, 786559., 3.952, 26.3, 5.305, 2.837, 7435.047, "", 373.159, 11.62, 
  "", "", 77.159, 1.6, 69.91, 0.682}, {"GUY", "South America", "Guyana", 
  "2020-08-31", 1306., 72., 39.571, 39., 3., 1.143, 1660.397, 91.538, 50.31, 
  49.583, 3.814, 1.453, 1.22, "", "", "", "", "", "", "", "", "", "", "", "", 
  "", "", "", "", "", "", "", "", "", "", "", "", "", "", 73.15, 786559., 
  3.952, 26.3, 5.305, 2.837, 7435.047, "", 373.159, 11.62, "", "", 77.159, 
  1.6, 69.91, 0.682}, {"GUY", "South America", "Guyana", "2020-09-01", 1373., 
  67., 44.714, 41., 2., 1.429, 1745.578, 85.181, 56.848, 52.126, 2.543, 
  1.816, 1.21, "", "", "", "", "", "", "", "", "", "", "", "", "", "", "", 
  "", "", "", "", "", "", "", "", "", "", "", 73.15, 786559., 3.952, 26.3, 
  5.305, 2.837, 7435.047, "", 373.159, 11.62, "", "", 77.159, 1.6, 69.91, 
  0.682}, {"GUY", "South America", "Guyana", "2020-09-02", 1382., 9., 41.286, 
  41., 0., 1.429, 1757.02, 11.442, 52.489, 52.126, 0., 1.816, 1.2, "", "", 
  "", "", "", "", "", "", "", "", "", "", "", "", "", "", "", "", "", "", "", 
  "", "", "", "", "", 73.15, 786559., 3.952, 26.3, 5.305, 2.837, 7435.047, 
  "", 373.159, 11.62, "", "", 77.159, 1.6, 69.91, 0.682}, 
 {"GUY", "South America", "Guyana", "2020-09-03", 1401., 19., 37.286, 44., 
  3., 1.714, 1781.176, 24.156, 47.404, 55.94, 3.814, 2.179, 1.2, "", "", "", 
  "", "", "", "", "", "", "", "", "", "", "", "", "", "", "", "", "", "", "", 
  "", "", "", "", 73.15, 786559., 3.952, 26.3, 5.305, 2.837, 7435.047, "", 
  373.159, 11.62, "", "", 77.159, 1.6, 69.91, 0.682}, 
 {"GUY", "South America", "Guyana", "2020-09-04", 1401., 0., 31.571, 44., 0., 
  1.286, 1781.176, 0., 40.139, 55.94, 0., 1.635, 1.19, "", "", "", "", "", 
  "", "", "", "", "", "", "", "", "", "", "", "", "", "", "", "", "", "", "", 
  "", "", 73.15, 786559., 3.952, 26.3, 5.305, 2.837, 7435.047, "", 373.159, 
  11.62, "", "", 77.159, 1.6, 69.91, 0.682}, {"GUY", "South America", 
  "Guyana", "2020-09-05", 1459., 58., 39.286, 46., 2., 1.571, 1854.915, 
  73.739, 49.946, 58.483, 2.543, 1.998, 1.2, "", "", "", "", "", "", "", "", 
  "", "", "", "", "", "", "", "", "", "", "", "", "", "", "", "", "", "", 
  73.15, 786559., 3.952, 26.3, 5.305, 2.837, 7435.047, "", 373.159, 11.62, 
  "", "", 77.159, 1.6, 69.91, 0.682}, {"GUY", "South America", "Guyana", 
  "2020-09-06", 1468., 9., 33.429, 46., 0., 1.429, 1866.357, 11.442, 42.5, 
  58.483, 0., 1.816, 1.2, "", "", "", "", "", "", "", "", "", "", "", "", "", 
  "", "", "", "", "", "", "", "", "", "", "", "", "", 73.15, 786559., 3.952, 
  26.3, 5.305, 2.837, 7435.047, "", 373.159, 11.62, "", "", 77.159, 1.6, 
  69.91, 0.682}, {"GUY", "South America", "Guyana", "2020-09-07", 1560., 92., 
  36.286, 47., 1., 1.143, 1983.322, 116.965, 46.132, 59.754, 1.271, 1.453, 
  1.2, "", "", "", "", "", "", "", "", "", "", "", "", "", "", "", "", "", 
  "", "", "", "", "", "", "", "", "", 73.15, 786559., 3.952, 26.3, 5.305, 
  2.837, 7435.047, "", 373.159, 11.62, "", "", 77.159, 1.6, 69.91, 0.682}, 
 {"GUY", "South America", "Guyana", "2020-09-08", 1613., 53., 34.286, 48., 
  1., 1., 2050.704, 67.382, 43.59, 61.025, 1.271, 1.271, 1.2, "", "", "", "", 
  "", "", "", "", "", "", "", "", "", "", "", "", "", "", "", "", "", "", "", 
  "", "", "", 73.15, 786559., 3.952, 26.3, 5.305, 2.837, 7435.047, "", 
  373.159, 11.62, "", "", 77.159, 1.6, 69.91, 0.682}, 
 {"GUY", "South America", "Guyana", "2020-09-09", 1703., 90., 45.857, 48., 
  0., 1., 2165.127, 114.422, 58.301, 61.025, 0., 1.271, 1.19, "", "", "", "", 
  "", "", "", "", "", "", "", "", "", "", "", "", "", "", "", "", "", "", "", 
  "", "", "", 75., 786559., 3.952, 26.3, 5.305, 2.837, 7435.047, "", 373.159, 
  11.62, "", "", 77.159, 1.6, 69.91, 0.682}, {"GUY", "South America", 
  "Guyana", "2020-09-10", 1750., 47., 49.857, 49., 1., 0.714, 2224.881, 
  59.754, 63.386, 62.297, 1.271, 0.908, 1.18, "", "", "", "", "", "", "", "", 
  "", "", "", "", "", "", "", "", "", "", "", "", "", "", "", "", "", "", 
  75., 786559., 3.952, 26.3, 5.305, 2.837, 7435.047, "", 373.159, 11.62, "", 
  "", 77.159, 1.6, 69.91, 0.682}, {"GUY", "South America", "Guyana", 
  "2020-09-11", 1763., 13., 51.714, 52., 3., 1.143, 2241.408, 16.528, 65.747, 
  66.111, 3.814, 1.453, 1.17, "", "", "", "", "", "", "", "", "", "", "", "", 
  "", "", "", "", "", "", "", "", "", "", "", "", "", "", 75., 786559., 
  3.952, 26.3, 5.305, 2.837, 7435.047, "", 373.159, 11.62, "", "", 77.159, 
  1.6, 69.91, 0.682}, {"GUY", "South America", "Guyana", "2020-09-12", 1812., 
  49., 50.429, 54., 2., 1.143, 2303.705, 62.297, 64.113, 68.653, 2.543, 
  1.453, 1.17, "", "", "", "", "", "", "", "", "", "", "", "", "", "", "", 
  "", "", "", "", "", "", "", "", "", "", "", 75., 786559., 3.952, 26.3, 
  5.305, 2.837, 7435.047, "", 373.159, 11.62, "", "", 77.159, 1.6, 69.91, 
  0.682}, {"GUY", "South America", "Guyana", "2020-09-13", 1853., 41., 55., 
  56., 2., 1.429, 2355.831, 52.126, 69.925, 71.196, 2.543, 1.816, 1.16, "", 
  "", "", "", "", "", "", "", "", "", "", "", "", "", "", "", "", "", "", "", 
  "", "", "", "", "", "", 75., 786559., 3.952, 26.3, 5.305, 2.837, 7435.047, 
  "", 373.159, 11.62, "", "", 77.159, 1.6, 69.91, 0.682}, 
 {"GUY", "South America", "Guyana", "2020-09-14", 1884., 31., 46.286, 56., 
  0., 1.286, 2395.243, 39.412, 58.846, 71.196, 0., 1.635, 1.16, "", "", "", 
  "", "", "", "", "", "", "", "", "", "", "", "", "", "", "", "", "", "", "", 
  "", "", "", "", 75., 786559., 3.952, 26.3, 5.305, 2.837, 7435.047, "", 
  373.159, 11.62, "", "", 77.159, 1.6, 69.91, 0.682}, 
 {"GUY", "South America", "Guyana", "2020-09-15", 1958., 74., 49.286, 58., 
  2., 1.429, 2489.324, 94.081, 62.66, 73.739, 2.543, 1.816, 1.16, "", "", "", 
  "", "", "", "", "", "", "", "", "", "", "", "", "", "", "", "", "", "", "", 
  "", "", "", "", 75., 786559., 3.952, 26.3, 5.305, 2.837, 7435.047, "", 
  373.159, 11.62, "", "", 77.159, 1.6, 69.91, 0.682}, 
 {"GUY", "South America", "Guyana", "2020-09-16", 1958., 0., 36.429, 58., 0., 
  1.429, 2489.324, 0., 46.314, 73.739, 0., 1.816, 1.16, "", "", "", "", "", 
  "", "", "", "", "", "", "", "", "", "", "", "", "", "", "", "", "", "", "", 
  "", "", 75., 786559., 3.952, 26.3, 5.305, 2.837, 7435.047, "", 373.159, 
  11.62, "", "", 77.159, 1.6, 69.91, 0.682}, {"GUY", "South America", 
  "Guyana", "2020-09-17", 2027., 69., 39.571, 60., 2., 1.571, 2577.048, 
  87.724, 50.31, 76.282, 2.543, 1.998, 1.16, "", "", "", "", "", "", "", "", 
  "", "", "", "", "", "", "", "", "", "", "", "", "", "", "", "", "", "", 
  75., 786559., 3.952, 26.3, 5.305, 2.837, 7435.047, "", 373.159, 11.62, "", 
  "", 77.159, 1.6, 69.91, 0.682}, {"GUY", "South America", "Guyana", 
  "2020-09-18", 2102., 75., 48.429, 62., 2., 1.429, 2672.4, 95.352, 61.57, 
  78.824, 2.543, 1.816, 1.16, "", "", "", "", "", "", "", "", "", "", "", "", 
  "", "", "", "", "", "", "", "", "", "", "", "", "", "", 75., 786559., 
  3.952, 26.3, 5.305, 2.837, 7435.047, "", 373.159, 11.62, "", "", 77.159, 
  1.6, 69.91, 0.682}, {"GUY", "South America", "Guyana", "2020-09-19", 2168., 
  66., 50.857, 64., 2., 1.429, 2756.309, 83.91, 64.658, 81.367, 2.543, 1.816, 
  1.16, "", "", "", "", "", "", "", "", "", "", "", "", "", "", "", "", "", 
  "", "", "", "", "", "", "", "", "", 75., 786559., 3.952, 26.3, 5.305, 
  2.837, 7435.047, "", 373.159, 11.62, "", "", 77.159, 1.6, 69.91, 0.682}, 
 {"GUY", "South America", "Guyana", "2020-09-20", 2269., 101., 59.429, 64., 
  0., 1.143, 2884.717, 128.407, 75.555, 81.367, 0., 1.453, 1.15, "", "", "", 
  "", "", "", "", "", "", "", "", "", "", "", "", "", "", "", "", "", "", "", 
  "", "", "", "", 75., 786559., 3.952, 26.3, 5.305, 2.837, 7435.047, "", 
  373.159, 11.62, "", "", 77.159, 1.6, 69.91, 0.682}, 
 {"GUY", "South America", "Guyana", "2020-09-21", 2402., 133., 74., 65., 1., 
  1.286, 3053.808, 169.091, 94.081, 82.638, 1.271, 1.635, 1.14, "", "", "", 
  "", "", "", "", "", "", "", "", "", "", "", "", "", "", "", "", "", "", "", 
  "", "", "", "", 75., 786559., 3.952, 26.3, 5.305, 2.837, 7435.047, "", 
  373.159, 11.62, "", "", 77.159, 1.6, 69.91, 0.682}, 
 {"GUY", "South America", "Guyana", "2020-09-22", 2437., 35., 68.429, 67., 
  2., 1.286, 3098.305, 44.498, 86.997, 85.181, 2.543, 1.635, 1.13, "", "", 
  "", "", "", "", "", "", "", "", "", "", "", "", "", "", "", "", "", "", "", 
  "", "", "", "", "", 79.17, 786559., 3.952, 26.3, 5.305, 2.837, 7435.047, 
  "", 373.159, 11.62, "", "", 77.159, 1.6, 69.91, 0.682}, 
 {"GUY", "South America", "Guyana", "2020-09-23", 2535., 98., 82.429, 69., 
  2., 1.571, 3222.899, 124.593, 104.796, 87.724, 2.543, 1.998, 1.11, "", "", 
  "", "", "", "", "", "", "", "", "", "", "", "", "", "", "", "", "", "", "", 
  "", "", "", "", "", 79.17, 786559., 3.952, 26.3, 5.305, 2.837, 7435.047, 
  "", 373.159, 11.62, "", "", 77.159, 1.6, 69.91, 0.682}, 
 {"GUY", "South America", "Guyana", "2020-09-24", 2579., 44., 78.857, 71., 
  2., 1.571, 3278.839, 55.94, 100.256, 90.267, 2.543, 1.998, 1.1, "", "", "", 
  "", "", "", "", "", "", "", "", "", "", "", "", "", "", "", "", "", "", "", 
  "", "", "", "", 79.17, 786559., 3.952, 26.3, 5.305, 2.837, 7435.047, "", 
  373.159, 11.62, "", "", 77.159, 1.6, 69.91, 0.682}, 
 {"GUY", "South America", "Guyana", "2020-09-25", 2709., 130., 86.714, 73., 
  2., 1.571, 3444.115, 165.277, 110.245, 92.809, 2.543, 1.998, 1.09, "", "", 
  "", "", "", "", "", "", "", "", "", "", "", "", "", "", "", "", "", "", "", 
  "", "", "", "", "", 79.17, 786559., 3.952, 26.3, 5.305, 2.837, 7435.047, 
  "", 373.159, 11.62, "", "", 77.159, 1.6, 69.91, 0.682}, 
 {"GUY", "South America", "Guyana", "2020-09-26", 2725., 16., 79.571, 74., 
  1., 1.429, 3464.457, 20.342, 101.164, 94.081, 1.271, 1.816, 1.07, "", "", 
  "", "", "", "", "", "", "", "", "", "", "", "", "", "", "", "", "", "", "", 
  "", "", "", "", "", 79.17, 786559., 3.952, 26.3, 5.305, 2.837, 7435.047, 
  "", 373.159, 11.62, "", "", 77.159, 1.6, 69.91, 0.682}, 
 {"GUY", "South America", "Guyana", "2020-09-27", 2772., 47., 71.857, 76., 
  2., 1.714, 3524.211, 59.754, 91.356, 96.623, 2.543, 2.179, 1.06, "", "", 
  "", "", "", "", "", "", "", "", "", "", "", "", "", "", "", "", "", "", "", 
  "", "", "", "", "", 79.17, 786559., 3.952, 26.3, 5.305, 2.837, 7435.047, 
  "", 373.159, 11.62, "", "", 77.159, 1.6, 69.91, 0.682}, 
 {"GUY", "South America", "Guyana", "2020-09-28", 2787., 15., 55., 78., 2., 
  1.857, 3543.282, 19.07, 69.925, 99.166, 2.543, 2.361, 1.05, "", "", "", "", 
  "", "", "", "", "", "", "", "", "", "", "", "", "", "", "", "", "", "", "", 
  "", "", "", 79.17, 786559., 3.952, 26.3, 5.305, 2.837, 7435.047, "", 
  373.159, 11.62, "", "", 77.159, 1.6, 69.91, 0.682}, 
 {"GUY", "South America", "Guyana", "2020-09-29", 2846., 59., 58.429, 78., 
  0., 1.571, 3618.292, 75.01, 74.284, 99.166, 0., 1.998, 1.04, "", "", "", 
  "", "", "", "", "", "", "", "", "", "", "", "", "", "", "", "", "", "", "", 
  "", "", "", "", 79.17, 786559., 3.952, 26.3, 5.305, 2.837, 7435.047, "", 
  373.159, 11.62, "", "", 77.159, 1.6, 69.91, 0.682}, 
 {"GUY", "South America", "Guyana", "2020-09-30", 2894., 48., 51.286, 80., 
  2., 1.571, 3679.317, 61.025, 65.203, 101.709, 2.543, 1.998, 1.03, "", "", 
  "", "", "", "", "", "", "", "", "", "", "", "", "", "", "", "", "", "", "", 
  "", "", "", "", "", 79.17, 786559., 3.952, 26.3, 5.305, 2.837, 7435.047, 
  "", 373.159, 11.62, "", "", 77.159, 1.6, 69.91, 0.682}, 
 {"GUY", "South America", "Guyana", "2020-10-01", 2929., 35., 50., 82., 2., 
  1.571, 3723.815, 44.498, 63.568, 104.252, 2.543, 1.998, 1.03, "", "", "", 
  "", "", "", "", "", "", "", "", "", "", "", "", "", "", "", "", "", "", "", 
  "", "", "", "", 80.56, 786559., 3.952, 26.3, 5.305, 2.837, 7435.047, "", 
  373.159, 11.62, "", "", 77.159, 1.6, 69.91, 0.682}, 
 {"GUY", "South America", "Guyana", "2020-10-02", 2968., 39., 37., 85., 3., 
  1.714, 3773.398, 49.583, 47.04, 108.066, 3.814, 2.179, 1.03, "", "", "", 
  "", "", "", "", "", "", "", "", "", "", "", "", "", "", "", "", "", "", "", 
  "", "", "", "", 80.56, 786559., 3.952, 26.3, 5.305, 2.837, 7435.047, "", 
  373.159, 11.62, "", "", 77.159, 1.6, 69.91, 0.682}, 
 {"GUY", "South America", "Guyana", "2020-10-03", 2968., 0., 34.714, 85., 0., 
  1.571, 3773.398, 0., 44.134, 108.066, 0., 1.998, 1.03, "", "", "", "", "", 
  "", "", "", "", "", "", "", "", "", "", "", "", "", "", "", "", "", "", "", 
  "", "", 80.56, 786559., 3.952, 26.3, 5.305, 2.837, 7435.047, "", 373.159, 
  11.62, "", "", 77.159, 1.6, 69.91, 0.682}, {"GUY", "South America", 
  "Guyana", "2020-10-04", 3093., 125., 45.857, 87., 2., 1.571, 3932.318, 
  158.92, 58.301, 110.608, 2.543, 1.998, 1.03, "", "", "", "", "", "", "", 
  "", "", "", "", "", "", "", "", "", "", "", "", "", "", "", "", "", "", "", 
  80.56, 786559., 3.952, 26.3, 5.305, 2.837, 7435.047, "", 373.159, 11.62, 
  "", "", 77.159, 1.6, 69.91, 0.682}, {"GUY", "South America", "Guyana", 
  "2020-10-05", 3188., 95., 57.286, 90., 3., 1.714, 4053.097, 120.779, 
  72.831, 114.422, 3.814, 2.179, 1.02, "", "", "", "", "", "", "", "", "", 
  "", "", "", "", "", "", "", "", "", "", "", "", "", "", "", "", "", 80.56, 
  786559., 3.952, 26.3, 5.305, 2.837, 7435.047, "", 373.159, 11.62, "", "", 
  77.159, 1.6, 69.91, 0.682}, {"GUY", "South America", "Guyana", 
  "2020-10-06", 3188., 0., 48.857, 92., 2., 2., 4053.097, 0., 62.115, 
  116.965, 2.543, 2.543, 1.02, "", "", "", "", "", "", "", "", "", "", "", 
  "", "", "", "", "", "", "", "", "", "", "", "", "", "", "", 80.56, 786559., 
  3.952, 26.3, 5.305, 2.837, 7435.047, "", 373.159, 11.62, "", "", 77.159, 
  1.6, 69.91, 0.682}, {"GUY", "South America", "Guyana", "2020-10-07", 3292., 
  104., 56.857, 95., 3., 2.143, 4185.319, 132.221, 72.286, 120.779, 3.814, 
  2.724, 1.01, "", "", "", "", "", "", "", "", "", "", "", "", "", "", "", 
  "", "", "", "", "", "", "", "", "", "", "", 80.56, 786559., 3.952, 26.3, 
  5.305, 2.837, 7435.047, "", 373.159, 11.62, "", "", 77.159, 1.6, 69.91, 
  0.682}, {"GUY", "South America", "Guyana", "2020-10-08", 3329., 37., 
  57.143, 98., 3., 2.286, 4232.359, 47.04, 72.649, 124.593, 3.814, 2.906, 1., 
  "", "", "", "", "", "", "", "", "", "", "", "", "", "", "", "", "", "", "", 
  "", "", "", "", "", "", "", 80.56, 786559., 3.952, 26.3, 5.305, 2.837, 
  7435.047, "", 373.159, 11.62, "", "", 77.159, 1.6, 69.91, 0.682}, 
 {"GUY", "South America", "Guyana", "2020-10-09", 3358., 29., 55.714, 100., 
  2., 2.143, 4269.228, 36.869, 70.833, 127.136, 2.543, 2.724, 0.99, "", "", 
  "", "", "", "", "", "", "", "", "", "", "", "", "", "", "", "", "", "", "", 
  "", "", "", "", "", 80.56, 786559., 3.952, 26.3, 5.305, 2.837, 7435.047, 
  "", 373.159, 11.62, "", "", 77.159, 1.6, 69.91, 0.682}, 
 {"GUY", "South America", "Guyana", "2020-10-10", 3405., 47., 62.429, 102., 
  2., 2.429, 4328.982, 59.754, 79.369, 129.679, 2.543, 3.088, 0.99, "", "", 
  "", "", "", "", "", "", "", "", "", "", "", "", "", "", "", "", "", "", "", 
  "", "", "", "", "", 80.56, 786559., 3.952, 26.3, 5.305, 2.837, 7435.047, 
  "", 373.159, 11.62, "", "", 77.159, 1.6, 69.91, 0.682}, 
 {"GUY", "South America", "Guyana", "2020-10-11", 3469., 64., 53.714, 103., 
  1., 2.286, 4410.349, 81.367, 68.29, 130.95, 1.271, 2.906, 0.98, "", "", "", 
  "", "", "", "", "", "", "", "", "", "", "", "", "", "", "", "", "", "", "", 
  "", "", "", "", 80.56, 786559., 3.952, 26.3, 5.305, 2.837, 7435.047, "", 
  373.159, 11.62, "", "", 77.159, 1.6, 69.91, 0.682}, 
 {"GUY", "South America", "Guyana", "2020-10-12", 3521., 52., 47.571, 104., 
  1., 2., 4476.46, 66.111, 60.48, 132.221, 1.271, 2.543, 0.98, "", "", "", 
  "", "", "", "", "", "", "", "", "", "", "", "", "", "", "", "", "", "", "", 
  "", "", "", "", 72.22, 786559., 3.952, 26.3, 5.305, 2.837, 7435.047, "", 
  373.159, 11.62, "", "", 77.159, 1.6, 69.91, 0.682}, 
 {"GUY", "South America", "Guyana", "2020-10-13", 3565., 44., 53.857, 106., 
  2., 2., 4532.4, 55.94, 68.472, 134.764, 2.543, 2.543, 0.97, "", "", "", "", 
  "", "", "", "", "", "", "", "", "", "", "", "", "", "", "", "", "", "", "", 
  "", "", "", 72.22, 786559., 3.952, 26.3, 5.305, 2.837, 7435.047, "", 
  373.159, 11.62, "", "", 77.159, 1.6, 69.91, 0.682}, 
 {"GUY", "South America", "Guyana", "2020-10-14", 3589., 24., 42.429, 106., 
  0., 1.571, 4562.913, 30.513, 53.942, 134.764, 0., 1.998, 0.97, "", "", "", 
  "", "", "", "", "", "", "", "", "", "", "", "", "", "", "", "", "", "", "", 
  "", "", "", "", 72.22, 786559., 3.952, 26.3, 5.305, 2.837, 7435.047, "", 
  373.159, 11.62, "", "", 77.159, 1.6, 69.91, 0.682}, 
 {"GUY", "South America", "Guyana", "2020-10-15", 3620., 31., 41.571, 107., 
  1., 1.286, 4602.325, 39.412, 52.852, 136.036, 1.271, 1.635, 0.96, "", "", 
  "", "", "", "", "", "", "", "", "", "", "", "", "", "", "", "", "", "", "", 
  "", "", "", "", "", 72.22, 786559., 3.952, 26.3, 5.305, 2.837, 7435.047, 
  "", 373.159, 11.62, "", "", 77.159, 1.6, 69.91, 0.682}, 
 {"GUY", "South America", "Guyana", "2020-10-16", 3672., 52., 44.857, 107., 
  0., 1., 4668.436, 66.111, 57.03, 136.036, 0., 1.271, 0.96, "", "", "", "", 
  "", "", "", "", "", "", "", "", "", "", "", "", "", "", "", "", "", "", "", 
  "", "", "", 72.22, 786559., 3.952, 26.3, 5.305, 2.837, 7435.047, "", 
  373.159, 11.62, "", "", 77.159, 1.6, 69.91, 0.682}, 
 {"GUY", "South America", "Guyana", "2020-10-17", 3710., 38., 43.571, 109., 
  2., 1., 4716.747, 48.312, 55.395, 138.578, 2.543, 1.271, 0.96, "", "", "", 
  "", "", "", "", "", "", "", "", "", "", "", "", "", "", "", "", "", "", "", 
  "", "", "", "", 72.22, 786559., 3.952, 26.3, 5.305, 2.837, 7435.047, "", 
  373.159, 11.62, "", "", 77.159, 1.6, 69.91, 0.682}, 
 {"GUY", "South America", "Guyana", "2020-10-18", 3734., 24., 37.857, 109., 
  0., 0.857, 4747.26, 30.513, 48.13, 138.578, 0., 1.09, 0.96, "", "", "", "", 
  "", "", "", "", "", "", "", "", "", "", "", "", "", "", "", "", "", "", "", 
  "", "", "", 72.22, 786559., 3.952, 26.3, 5.305, 2.837, 7435.047, "", 
  373.159, 11.62, "", "", 77.159, 1.6, 69.91, 0.682}, 
 {"GUY", "South America", "Guyana", "2020-10-19", 3765., 31., 34.857, 111., 
  2., 1., 4786.672, 39.412, 44.316, 141.121, 2.543, 1.271, 0.96, "", "", "", 
  "", "", "", "", "", "", "", "", "", "", "", "", "", "", "", "", "", "", "", 
  "", "", "", "", 72.22, 786559., 3.952, 26.3, 5.305, 2.837, 7435.047, "", 
  373.159, 11.62, "", "", 77.159, 1.6, 69.91, 0.682}, 
 {"GUY", "South America", "Guyana", "2020-10-20", 3796., 31., 33., 114., 3., 
  1.143, 4826.084, 39.412, 41.955, 144.935, 3.814, 1.453, 0.97, "", "", "", 
  "", "", "", "", "", "", "", "", "", "", "", "", "", "", "", "", "", "", "", 
  "", "", "", "", 72.22, 786559., 3.952, 26.3, 5.305, 2.837, 7435.047, "", 
  373.159, 11.62, "", "", 77.159, 1.6, 69.91, 0.682}, 
 {"GUY", "South America", "Guyana", "2020-10-21", 3850., 54., 37.286, 116., 
  2., 1.429, 4894.738, 68.653, 47.404, 147.478, 2.543, 1.816, 0.97, "", "", 
  "", "", "", "", "", "", "", "", "", "", "", "", "", "", "", "", "", "", "", 
  "", "", "", "", "", 72.22, 786559., 3.952, 26.3, 5.305, 2.837, 7435.047, 
  "", 373.159, 11.62, "", "", 77.159, 1.6, 69.91, 0.682}, 
 {"GUY", "South America", "Guyana", "2020-10-22", 3877., 27., 36.714, 117., 
  1., 1.429, 4929.064, 34.327, 46.677, 148.749, 1.271, 1.816, 0.97, "", "", 
  "", "", "", "", "", "", "", "", "", "", "", "", "", "", "", "", "", "", "", 
  "", "", "", "", "", 72.22, 786559., 3.952, 26.3, 5.305, 2.837, 7435.047, 
  "", 373.159, 11.62, "", "", 77.159, 1.6, 69.91, 0.682}, 
 {"GUY", "South America", "Guyana", "2020-10-23", 3960., 83., 41.143, 117., 
  0., 1.429, 5034.587, 105.523, 52.307, 148.749, 0., 1.816, 0.97, "", "", "", 
  "", "", "", "", "", "", "", "", "", "", "", "", "", "", "", "", "", "", "", 
  "", "", "", "", 72.22, 786559., 3.952, 26.3, 5.305, 2.837, 7435.047, "", 
  373.159, 11.62, "", "", 77.159, 1.6, 69.91, 0.682}, 
 {"GUY", "South America", "Guyana", "2020-10-24", 3994., 34., 40.571, 117., 
  0., 1.143, 5077.814, 43.226, 51.581, 148.749, 0., 1.453, 0.97, "", "", "", 
  "", "", "", "", "", "", "", "", "", "", "", "", "", "", "", "", "", "", "", 
  "", "", "", "", 72.22, 786559., 3.952, 26.3, 5.305, 2.837, 7435.047, "", 
  373.159, 11.62, "", "", 77.159, 1.6, 69.91, 0.682}, 
 {"GUY", "South America", "Guyana", "2020-10-25", 4023., 29., 41.286, 119., 
  2., 1.429, 5114.683, 36.869, 52.489, 151.292, 2.543, 1.816, 0.97, "", "", 
  "", "", "", "", "", "", "", "", "", "", "", "", "", "", "", "", "", "", "", 
  "", "", "", "", "", 72.22, 786559., 3.952, 26.3, 5.305, 2.837, 7435.047, 
  "", 373.159, 11.62, "", "", 77.159, 1.6, 69.91, 0.682}, 
 {"GUY", "South America", "Guyana", "2020-10-26", 4026., 3., 37.286, 119., 
  0., 1.143, 5118.497, 3.814, 47.404, 151.292, 0., 1.453, 0.97, "", "", "", 
  "", "", "", "", "", "", "", "", "", "", "", "", "", "", "", "", "", "", "", 
  "", "", "", "", 72.22, 786559., 3.952, 26.3, 5.305, 2.837, 7435.047, "", 
  373.159, 11.62, "", "", 77.159, 1.6, 69.91, 0.682}, 
 {"GUY", "South America", "Guyana", "2020-10-27", 4061., 35., 37.857, 119., 
  0., 0.714, 5162.995, 44.498, 48.13, 151.292, 0., 0.908, 0.98, "", "", "", 
  "", "", "", "", "", "", "", "", "", "", "", "", "", "", "", "", "", "", "", 
  "", "", "", "", 72.22, 786559., 3.952, 26.3, 5.305, 2.837, 7435.047, "", 
  373.159, 11.62, "", "", 77.159, 1.6, 69.91, 0.682}, 
 {"GUY", "South America", "Guyana", "2020-10-28", 4074., 13., 32., 123., 4., 
  1., 5179.522, 16.528, 40.684, 156.377, 5.085, 1.271, 0.98, "", "", "", "", 
  "", "", "", "", "", "", "", "", "", "", "", "", "", "", "", "", "", "", "", 
  "", "", "", 72.22, 786559., 3.952, 26.3, 5.305, 2.837, 7435.047, "", 
  373.159, 11.62, "", "", 77.159, 1.6, 69.91, 0.682}, 
 {"GUY", "South America", "Guyana", "2020-10-29", 4098., 24., 31.571, 123., 
  0., 0.857, 5210.035, 30.513, 40.139, 156.377, 0., 1.09, 0.99, "", "", "", 
  "", "", "", "", "", "", "", "", "", "", "", "", "", "", "", "", "", "", "", 
  "", "", "", "", 72.22, 786559., 3.952, 26.3, 5.305, 2.837, 7435.047, "", 
  373.159, 11.62, "", "", 77.159, 1.6, 69.91, 0.682}, 
 {"GUY", "South America", "Guyana", "2020-10-30", 4143., 45., 26.143, 124., 
  1., 1., 5267.246, 57.211, 33.237, 157.649, 1.271, 1.271, 1., "", "", "", 
  "", "", "", "", "", "", "", "", "", "", "", "", "", "", "", "", "", "", "", 
  "", "", "", "", 72.22, 786559., 3.952, 26.3, 5.305, 2.837, 7435.047, "", 
  373.159, 11.62, "", "", 77.159, 1.6, 69.91, 0.682}, 
 {"GUY", "South America", "Guyana", "2020-10-31", 4162., 19., 24., 124., 0., 
  1., 5291.402, 24.156, 30.513, 157.649, 0., 1.271, 1., "", "", "", "", "", 
  "", "", "", "", "", "", "", "", "", "", "", "", "", "", "", "", "", "", "", 
  "", "", 72.22, 786559., 3.952, 26.3, 5.305, 2.837, 7435.047, "", 373.159, 
  11.62, "", "", 77.159, 1.6, 69.91, 0.682}, {"GUY", "South America", 
  "Guyana", "2020-11-01", 4208., 46., 26.429, 126., 2., 1., 5349.885, 58.483, 
  33.6, 160.191, 2.543, 1.271, 1.02, "", "", "", "", "", "", "", "", "", "", 
  "", "", "", "", "", "", "", "", "", "", "", "", "", "", "", "", 72.22, 
  786559., 3.952, 26.3, 5.305, 2.837, 7435.047, "", 373.159, 11.62, "", "", 
  77.159, 1.6, 69.91, 0.682}, {"GUY", "South America", "Guyana", 
  "2020-11-02", 4238., 30., 30.286, 128., 2., 1.286, 5388.026, 38.141, 
  38.504, 162.734, 2.543, 1.635, 1.02, "", "", "", "", "", "", "", "", "", 
  "", "", "", "", "", "", "", "", "", "", "", "", "", "", "", "", "", 72.22, 
  786559., 3.952, 26.3, 5.305, 2.837, 7435.047, "", 373.159, 11.62, "", "", 
  77.159, 1.6, 69.91, 0.682}, {"GUY", "South America", "Guyana", 
  "2020-11-03", 4245., 7., 26.286, 128., 0., 1.286, 5396.925, 8.9, 33.419, 
  162.734, 0., 1.635, 1.03, "", "", "", "", "", "", "", "", "", "", "", "", 
  "", "", "", "", "", "", "", "", "", "", "", "", "", "", 72.22, 786559., 
  3.952, 26.3, 5.305, 2.837, 7435.047, "", 373.159, 11.62, "", "", 77.159, 
  1.6, 69.91, 0.682}, {"GUY", "South America", "Guyana", "2020-11-04", 4324., 
  79., 35.714, 130., 2., 1., 5497.363, 100.437, 45.406, 165.277, 2.543, 
  1.271, 1.04, "", "", "", "", "", "", "", "", "", "", "", "", "", "", "", 
  "", "", "", "", "", "", "", "", "", "", "", 72.22, 786559., 3.952, 26.3, 
  5.305, 2.837, 7435.047, "", 373.159, 11.62, "", "", 77.159, 1.6, 69.91, 
  0.682}, {"GUY", "South America", "Guyana", "2020-11-05", 4393., 69., 
  42.143, 130., 0., 1., 5585.086, 87.724, 53.579, 165.277, 0., 1.271, 1.04, 
  "", "", "", "", "", "", "", "", "", "", "", "", "", "", "", "", "", "", "", 
  "", "", "", "", "", "", "", 72.22, 786559., 3.952, 26.3, 5.305, 2.837, 
  7435.047, "", 373.159, 11.62, "", "", 77.159, 1.6, 69.91, 0.682}, 
 {"GUY", "South America", "Guyana", "2020-11-06", 4457., 64., 44.857, 133., 
  3., 1.286, 5666.454, 81.367, 57.03, 169.091, 3.814, 1.635, 1.04, "", "", 
  "", "", "", "", "", "", "", "", "", "", "", "", "", "", "", "", "", "", "", 
  "", "", "", "", "", 72.22, 786559., 3.952, 26.3, 5.305, 2.837, 7435.047, 
  "", 373.159, 11.62, "", "", 77.159, 1.6, 69.91, 0.682}, 
 {"GUY", "South America", "Guyana", "2020-11-07", 4484., 27., 46., 134., 1., 
  1.429, 5700.78, 34.327, 58.483, 170.362, 1.271, 1.816, 1.04, "", "", "", 
  "", "", "", "", "", "", "", "", "", "", "", "", "", "", "", "", "", "", "", 
  "", "", "", "", 72.22, 786559., 3.952, 26.3, 5.305, 2.837, 7435.047, "", 
  373.159, 11.62, "", "", 77.159, 1.6, 69.91, 0.682}, 
 {"GUY", "South America", "Guyana", "2020-11-08", 4514., 30., 43.714, 134., 
  0., 1.143, 5738.921, 38.141, 55.577, 170.362, 0., 1.453, 1.04, "", "", "", 
  "", "", "", "", "", "", "", "", "", "", "", "", "", "", "", "", "", "", "", 
  "", "", "", "", 72.22, 786559., 3.952, 26.3, 5.305, 2.837, 7435.047, "", 
  373.159, 11.62, "", "", 77.159, 1.6, 69.91, 0.682}, 
 {"GUY", "South America", "Guyana", "2020-11-09", 4524., 10., 40.857, 135., 
  1., 1., 5751.635, 12.714, 51.944, 171.634, 1.271, 1.271, 1.04, "", "", "", 
  "", "", "", "", "", "", "", "", "", "", "", "", "", "", "", "", "", "", "", 
  "", "", "", "", 72.22, 786559., 3.952, 26.3, 5.305, 2.837, 7435.047, "", 
  373.159, 11.62, "", "", 77.159, 1.6, 69.91, 0.682}, 
 {"GUY", "South America", "Guyana", "2020-11-10", 4530., 6., 40.714, 135., 
  0., 1., 5759.263, 7.628, 51.763, 171.634, 0., 1.271, 1.04, "", "", "", "", 
  "", "", "", "", "", "", "", "", "", "", "", "", "", "", "", "", "", "", "", 
  "", "", "", 72.22, 786559., 3.952, 26.3, 5.305, 2.837, 7435.047, "", 
  373.159, 11.62, "", "", 77.159, 1.6, 69.91, 0.682}, 
 {"GUY", "South America", "Guyana", "2020-11-11", 4618., 88., 42., 137., 2., 
  1., 5871.143, 111.88, 53.397, 174.176, 2.543, 1.271, 1.05, "", "", "", "", 
  "", "", "", "", "", "", "", "", "", "", "", "", "", "", "", "", "", "", "", 
  "", "", "", 72.22, 786559., 3.952, 26.3, 5.305, 2.837, 7435.047, "", 
  373.159, 11.62, "", "", 77.159, 1.6, 69.91, 0.682}, 
 {"GUY", "South America", "Guyana", "2020-11-12", 4662., 44., 38.429, 138., 
  1., 1.143, 5927.082, 55.94, 48.857, 175.448, 1.271, 1.453, 1.05, "", "", 
  "", "", "", "", "", "", "", "", "", "", "", "", "", "", "", "", "", "", "", 
  "", "", "", "", "", 72.22, 786559., 3.952, 26.3, 5.305, 2.837, 7435.047, 
  "", 373.159, 11.62, "", "", 77.159, 1.6, 69.91, 0.682}, 
 {"GUY", "South America", "Guyana", "2020-11-13", 4724., 62., 38.143, 138., 
  0., 0.714, 6005.907, 78.824, 48.493, 175.448, 0., 0.908, 1.04, "", "", "", 
  "", "", "", "", "", "", "", "", "", "", "", "", "", "", "", "", "", "", "", 
  "", "", "", "", 72.22, 786559., 3.952, 26.3, 5.305, 2.837, 7435.047, "", 
  373.159, 11.62, "", "", 77.159, 1.6, 69.91, 0.682}, 
 {"GUY", "South America", "Guyana", "2020-11-14", 4794., 70., 44.286, 138., 
  0., 0.571, 6094.902, 88.995, 56.303, 175.448, 0., 0.726, 1.04, "", "", "", 
  "", "", "", "", "", "", "", "", "", "", "", "", "", "", "", "", "", "", "", 
  "", "", "", "", 72.22, 786559., 3.952, 26.3, 5.305, 2.837, 7435.047, "", 
  373.159, 11.62, "", "", 77.159, 1.6, 69.91, 0.682}, 
 {"GUY", "South America", "Guyana", "2020-11-15", 4823., 29., 44.143, 139., 
  1., 0.714, 6131.771, 36.869, 56.121, 176.719, 1.271, 0.908, 1.03, "", "", 
  "", "", "", "", "", "", "", "", "", "", "", "", "", "", "", "", "", "", "", 
  "", "", "", "", "", 72.22, 786559., 3.952, 26.3, 5.305, 2.837, 7435.047, 
  "", 373.159, 11.62, "", "", 77.159, 1.6, 69.91, 0.682}, 
 {"GUY", "South America", "Guyana", "2020-11-16", 4874., 51., 50., 139., 0., 
  0.571, 6196.611, 64.839, 63.568, 176.719, 0., 0.726, 1.03, "", "", "", "", 
  "", "", "", "", "", "", "", "", "", "", "", "", "", "", "", "", "", "", "", 
  "", "", "", 68.52, 786559., 3.952, 26.3, 5.305, 2.837, 7435.047, "", 
  373.159, 11.62, "", "", 77.159, 1.6, 69.91, 0.682}, 
 {"GUY", "South America", "Guyana", "2020-11-17", 4890., 16., 51.429, 140., 
  1., 0.714, 6216.953, 20.342, 65.384, 177.99, 1.271, 0.908, 1.02, "", "", 
  "", "", "", "", "", "", "", "", "", "", "", "", "", "", "", "", "", "", "", 
  "", "", "", "", "", 68.52, 786559., 3.952, 26.3, 5.305, 2.837, 7435.047, 
  "", 373.159, 11.62, "", "", 77.159, 1.6, 69.91, 0.682}, 
 {"GUY", "South America", "Guyana", "2020-11-18", 4914., 24., 42.286, 142., 
  2., 0.714, 6247.465, 30.513, 53.76, 180.533, 2.543, 0.908, 1.02, "", "", 
  "", "", "", "", "", "", "", "", "", "", "", "", "", "", "", "", "", "", "", 
  "", "", "", "", "", 68.52, 786559., 3.952, 26.3, 5.305, 2.837, 7435.047, 
  "", 373.159, 11.62, "", "", 77.159, 1.6, 69.91, 0.682}, 
 {"GUY", "South America", "Guyana", "2020-11-19", 4976., 62., 44.857, 143., 
  1., 0.714, 6326.29, 78.824, 57.03, 181.805, 1.271, 0.908, 1.02, "", "", "", 
  "", "", "", "", "", "", "", "", "", "", "", "", "", "", "", "", "", "", "", 
  "", "", "", "", 68.52, 786559., 3.952, 26.3, 5.305, 2.837, 7435.047, "", 
  373.159, 11.62, "", "", 77.159, 1.6, 69.91, 0.682}, 
 {"GUY", "South America", "Guyana", "2020-11-20", 5005., 29., 40.143, 143., 
  0., 0.714, 6363.159, 36.869, 51.036, 181.805, 0., 0.908, 1.02, "", "", "", 
  "", "", "", "", "", "", "", "", "", "", "", "", "", "", "", "", "", "", "", 
  "", "", "", "", 68.52, 786559., 3.952, 26.3, 5.305, 2.837, 7435.047, "", 
  373.159, 11.62, "", "", 77.159, 1.6, 69.91, 0.682}, 
 {"GUY", "South America", "Guyana", "2020-11-21", 5093., 88., 42.714, 143., 
  0., 0.714, 6475.039, 111.88, 54.305, 181.805, 0., 0.908, 1.02, "", "", "", 
  "", "", "", "", "", "", "", "", "", "", "", "", "", "", "", "", "", "", "", 
  "", "", "", "", 68.52, 786559., 3.952, 26.3, 5.305, 2.837, 7435.047, "", 
  373.159, 11.62, "", "", 77.159, 1.6, 69.91, 0.682}, 
 {"GUY", "South America", "Guyana", "2020-11-22", 5133., 40., 44.286, 143., 
  0., 0.571, 6525.893, 50.854, 56.303, 181.805, 0., 0.726, 1.01, "", "", "", 
  "", "", "", "", "", "", "", "", "", "", "", "", "", "", "", "", "", "", "", 
  "", "", "", "", 68.52, 786559., 3.952, 26.3, 5.305, 2.837, 7435.047, "", 
  373.159, 11.62, "", "", 77.159, 1.6, 69.91, 0.682}, 
 {"GUY", "South America", "Guyana", "2020-11-23", 5154., 21., 40., 146., 3., 
  1., 6552.592, 26.699, 50.854, 185.619, 3.814, 1.271, 1.01, "", "", "", "", 
  "", "", "", "", "", "", "", "", "", "", "", "", "", "", "", "", "", "", "", 
  "", "", "", 68.52, 786559., 3.952, 26.3, 5.305, 2.837, 7435.047, "", 
  373.159, 11.62, "", "", 77.159, 1.6, 69.91, 0.682}, 
 {"GUY", "South America", "Guyana", "2020-11-24", 5189., 35., 42.714, 147., 
  1., 1., 6597.089, 44.498, 54.305, 186.89, 1.271, 1.271, 1., "", "", "", "", 
  "", "", "", "", "", "", "", "", "", "", "", "", "", "", "", "", "", "", "", 
  "", "", "", 68.52, 786559., 3.952, 26.3, 5.305, 2.837, 7435.047, "", 
  373.159, 11.62, "", "", 77.159, 1.6, 69.91, 0.682}, 
 {"GUY", "South America", "Guyana", "2020-11-25", 5236., 47., 46., 147., 0., 
  0.714, 6656.843, 59.754, 58.483, 186.89, 0., 0.908, 1., "", "", "", "", "", 
  "", "", "", "", "", "", "", "", "", "", "", "", "", "", "", "", "", "", "", 
  "", "", 68.52, 786559., 3.952, 26.3, 5.305, 2.837, 7435.047, "", 373.159, 
  11.62, "", "", 77.159, 1.6, 69.91, 0.682}, {"GUY", "South America", 
  "Guyana", "2020-11-26", 5276., 40., 42.857, 149., 2., 0.857, 6707.698, 
  50.854, 54.487, 189.433, 2.543, 1.09, 0.99, "", "", "", "", "", "", "", "", 
  "", "", "", "", "", "", "", "", "", "", "", "", "", "", "", "", "", "", 
  68.52, 786559., 3.952, 26.3, 5.305, 2.837, 7435.047, "", 373.159, 11.62, 
  "", "", 77.159, 1.6, 69.91, 0.682}, {"GUY", "South America", "Guyana", 
  "2020-11-27", 5310., 34., 43.571, 149., 0., 0.857, 6750.924, 43.226, 
  55.395, 189.433, 0., 1.09, 0.99, "", "", "", "", "", "", "", "", "", "", 
  "", "", "", "", "", "", "", "", "", "", "", "", "", "", "", "", 68.52, 
  786559., 3.952, 26.3, 5.305, 2.837, 7435.047, "", 373.159, 11.62, "", "", 
  77.159, 1.6, 69.91, 0.682}, {"GUY", "South America", "Guyana", 
  "2020-11-28", 5338., 28., 35., 149., 0., 0.857, 6786.522, 35.598, 44.498, 
  189.433, 0., 1.09, 0.99, "", "", "", "", "", "", "", "", "", "", "", "", 
  "", "", "", "", "", "", "", "", "", "", "", "", "", "", 68.52, 786559., 
  3.952, 26.3, 5.305, 2.837, 7435.047, "", 373.159, 11.62, "", "", 77.159, 
  1.6, 69.91, 0.682}, {"GUY", "South America", "Guyana", "2020-11-29", 5376., 
  38., 34.714, 150., 1., 1., 6834.834, 48.312, 44.134, 190.704, 1.271, 1.271, 
  0.99, "", "", "", "", "", "", "", "", "", "", "", "", "", "", "", "", "", 
  "", "", "", "", "", "", "", "", "", 68.52, 786559., 3.952, 26.3, 5.305, 
  2.837, 7435.047, "", 373.159, 11.62, "", "", 77.159, 1.6, 69.91, 0.682}, 
 {"GUY", "South America", "Guyana", "2020-11-30", 5406., 30., 36., 151., 1., 
  0.714, 6872.975, 38.141, 45.769, 191.975, 1.271, 0.908, 0.99, "", "", "", 
  "", "", "", "", "", "", "", "", "", "", "", "", "", "", "", "", "", "", "", 
  "", "", "", "", 68.52, 786559., 3.952, 26.3, 5.305, 2.837, 7435.047, "", 
  373.159, 11.62, "", "", 77.159, 1.6, 69.91, 0.682}, 
 {"GUY", "South America", "Guyana", "2020-12-01", 5423., 17., 33.429, 151., 
  0., 0.571, 6894.588, 21.613, 42.5, 191.975, 0., 0.726, 0.99, "", "", "", 
  "", "", "", "", "", "", "", "", "", "", "", "", "", "", "", "", "", "", "", 
  "", "", "", "", 68.52, 786559., 3.952, 26.3, 5.305, 2.837, 7435.047, "", 
  373.159, 11.62, "", "", 77.159, 1.6, 69.91, 0.682}, 
 {"GUY", "South America", "Guyana", "2020-12-02", 5449., 26., 30.429, 151., 
  0., 0.571, 6927.643, 33.055, 38.686, 191.975, 0., 0.726, 0.99, "", "", "", 
  "", "", "", "", "", "", "", "", "", "", "", "", "", "", "", "", "", "", "", 
  "", "", "", "", 68.52, 786559., 3.952, 26.3, 5.305, 2.837, 7435.047, "", 
  373.159, 11.62, "", "", 77.159, 1.6, 69.91, 0.682}, 
 {"GUY", "South America", "Guyana", "2020-12-03", 5528., 79., 36., 151., 0., 
  0.286, 7028.081, 100.437, 45.769, 191.975, 0., 0.363, 1., "", "", "", "", 
  "", "", "", "", "", "", "", "", "", "", "", "", "", "", "", "", "", "", "", 
  "", "", "", 68.52, 786559., 3.952, 26.3, 5.305, 2.837, 7435.047, "", 
  373.159, 11.62, "", "", 77.159, 1.6, 69.91, 0.682}, 
 {"GUY", "South America", "Guyana", "2020-12-04", 5601., 73., 41.571, 151., 
  0., 0.286, 7120.89, 92.809, 52.852, 191.975, 0., 0.363, 1., "", "", "", "", 
  "", "", "", "", "", "", "", "", "", "", "", "", "", "", "", "", "", "", "", 
  "", "", "", 68.52, 786559., 3.952, 26.3, 5.305, 2.837, 7435.047, "", 
  373.159, 11.62, "", "", 77.159, 1.6, 69.91, 0.682}, 
 {"GUY", "South America", "Guyana", "2020-12-05", 5637., 36., 42.714, 151., 
  0., 0.286, 7166.659, 45.769, 54.305, 191.975, 0., 0.363, 0.99, "", "", "", 
  "", "", "", "", "", "", "", "", "", "", "", "", "", "", "", "", "", "", "", 
  "", "", "", "", 68.52, 786559., 3.952, 26.3, 5.305, 2.837, 7435.047, "", 
  373.159, 11.62, "", "", 77.159, 1.6, 69.91, 0.682}, 
 {"GUY", "South America", "Guyana", "2020-12-06", 5665., 28., 41.286, 153., 
  2., 0.429, 7202.257, 35.598, 52.489, 194.518, 2.543, 0.545, 0.99, "", "", 
  "", "", "", "", "", "", "", "", "", "", "", "", "", "", "", "", "", "", "", 
  "", "", "", "", "", 68.52, 786559., 3.952, 26.3, 5.305, 2.837, 7435.047, 
  "", 373.159, 11.62, "", "", 77.159, 1.6, 69.91, 0.682}, 
 {"GUY", "South America", "Guyana", "2020-12-07", 5697., 32., 41.571, 154., 
  1., 0.429, 7242.94, 40.684, 52.852, 195.79, 1.271, 0.545, 0.98, "", "", "", 
  "", "", "", "", "", "", "", "", "", "", "", "", "", "", "", "", "", "", "", 
  "", "", "", "", 68.52, 786559., 3.952, 26.3, 5.305, 2.837, 7435.047, "", 
  373.159, 11.62, "", "", 77.159, 1.6, 69.91, 0.682}, 
 {"GUY", "South America", "Guyana", "2020-12-08", 5700., 3., 39.571, 154., 
  0., 0.429, 7246.755, 3.814, 50.31, 195.79, 0., 0.545, 0.98, "", "", "", "", 
  "", "", "", "", "", "", "", "", "", "", "", "", "", "", "", "", "", "", "", 
  "", "", "", 68.52, 786559., 3.952, 26.3, 5.305, 2.837, 7435.047, "", 
  373.159, 11.62, "", "", 77.159, 1.6, 69.91, 0.682}, 
 {"GUY", "South America", "Guyana", "2020-12-09", 5732., 32., 40.429, 154., 
  0., 0.429, 7287.438, 40.684, 51.399, 195.79, 0., 0.545, 0.98, "", "", "", 
  "", "", "", "", "", "", "", "", "", "", "", "", "", "", "", "", "", "", "", 
  "", "", "", "", 68.52, 786559., 3.952, 26.3, 5.305, 2.837, 7435.047, "", 
  373.159, 11.62, "", "", 77.159, 1.6, 69.91, 0.682}, 
 {"GUY", "South America", "Guyana", "2020-12-10", 5811., 79., 40.429, 154., 
  0., 0.429, 7387.876, 100.437, 51.399, 195.79, 0., 0.545, 0.98, "", "", "", 
  "", "", "", "", "", "", "", "", "", "", "", "", "", "", "", "", "", "", "", 
  "", "", "", "", 68.52, 786559., 3.952, 26.3, 5.305, 2.837, 7435.047, "", 
  373.159, 11.62, "", "", 77.159, 1.6, 69.91, 0.682}, 
 {"GUY", "South America", "Guyana", "2020-12-11", 5839., 28., 34., 154., 0., 
  0.429, 7423.474, 35.598, 43.226, 195.79, 0., 0.545, 0.97, "", "", "", "", 
  "", "", "", "", "", "", "", "", "", "", "", "", "", "", "", "", "", "", "", 
  "", "", "", 68.52, 786559., 3.952, 26.3, 5.305, 2.837, 7435.047, "", 
  373.159, 11.62, "", "", 77.159, 1.6, 69.91, 0.682}, 
 {"GUY", "South America", "Guyana", "2020-12-12", 5879., 40., 34.571, 154., 
  0., 0.429, 7474.328, 50.854, 43.953, 195.79, 0., 0.545, 0.97, "", "", "", 
  "", "", "", "", "", "", "", "", "", "", "", "", "", "", "", "", "", "", "", 
  "", "", "", "", 68.52, 786559., 3.952, 26.3, 5.305, 2.837, 7435.047, "", 
  373.159, 11.62, "", "", 77.159, 1.6, 69.91, 0.682}, 
 {"GUY", "South America", "Guyana", "2020-12-13", 5920., 41., 36.429, 155., 
  1., 0.286, 7526.454, 52.126, 46.314, 197.061, 1.271, 0.363, 0.97, "", "", 
  "", "", "", "", "", "", "", "", "", "", "", "", "", "", "", "", "", "", "", 
  "", "", "", "", "", 68.52, 786559., 3.952, 26.3, 5.305, 2.837, 7435.047, 
  "", 373.159, 11.62, "", "", 77.159, 1.6, 69.91, 0.682}, 
 {"GUY", "South America", "Guyana", "2020-12-14", 5943., 23., 35.143, 156., 
  1., 0.286, 7555.695, 29.241, 44.679, 198.332, 1.271, 0.363, 0.96, "", "", 
  "", "", "", "", "", "", "", "", "", "", "", "", "", "", "", "", "", "", "", 
  "", "", "", "", "", 68.52, 786559., 3.952, 26.3, 5.305, 2.837, 7435.047, 
  "", 373.159, 11.62, "", "", 77.159, 1.6, 69.91, 0.682}, 
 {"GUY", "South America", "Guyana", "2020-12-15", 5973., 30., 39., 156., 0., 
  0.286, 7593.836, 38.141, 49.583, 198.332, 0., 0.363, 0.96, "", "", "", "", 
  "", "", "", "", "", "", "", "", "", "", "", "", "", "", "", "", "", "", "", 
  "", "", "", 68.52, 786559., 3.952, 26.3, 5.305, 2.837, 7435.047, "", 
  373.159, 11.62, "", "", 77.159, 1.6, 69.91, 0.682}, 
 {"GUY", "South America", "Guyana", "2020-12-16", 6016., 43., 40.571, 158., 
  2., 0.571, 7648.504, 54.668, 51.581, 200.875, 2.543, 0.726, 0.96, "", "", 
  "", "", "", "", "", "", "", "", "", "", "", "", "", "", "", "", "", "", "", 
  "", "", "", "", "", 68.52, 786559., 3.952, 26.3, 5.305, 2.837, 7435.047, 
  "", 373.159, 11.62, "", "", 77.159, 1.6, 69.91, 0.682}, 
 {"GUY", "South America", "Guyana", "2020-12-17", 6042., 26., 33., 158., 0., 
  0.571, 7681.56, 33.055, 41.955, 200.875, 0., 0.726, 0.95, "", "", "", "", 
  "", "", "", "", "", "", "", "", "", "", "", "", "", "", "", "", "", "", "", 
  "", "", "", 68.52, 786559., 3.952, 26.3, 5.305, 2.837, 7435.047, "", 
  373.159, 11.62, "", "", 77.159, 1.6, 69.91, 0.682}, 
 {"GUY", "South America", "Guyana", "2020-12-18", 6076., 34., 33.857, 159., 
  1., 0.714, 7724.786, 43.226, 43.045, 202.146, 1.271, 0.908, 0.95, "", "", 
  "", "", "", "", "", "", "", "", "", "", "", "", "", "", "", "", "", "", "", 
  "", "", "", "", "", 68.52, 786559., 3.952, 26.3, 5.305, 2.837, 7435.047, 
  "", 373.159, 11.62, "", "", 77.159, 1.6, 69.91, 0.682}, 
 {"GUY", "South America", "Guyana", "2020-12-19", 6105., 29., 32.286, 159., 
  0., 0.714, 7761.656, 36.869, 41.047, 202.146, 0., 0.908, 0.95, "", "", "", 
  "", "", "", "", "", "", "", "", "", "", "", "", "", "", "", "", "", "", "", 
  "", "", "", "", 68.52, 786559., 3.952, 26.3, 5.305, 2.837, 7435.047, "", 
  373.159, 11.62, "", "", 77.159, 1.6, 69.91, 0.682}, 
 {"GUY", "South America", "Guyana", "2020-12-20", 6125., 20., 29.286, 159., 
  0., 0.571, 7787.083, 25.427, 37.233, 202.146, 0., 0.726, 0.95, "", "", "", 
  "", "", "", "", "", "", "", "", "", "", "", "", "", "", "", "", "", "", "", 
  "", "", "", "", 68.52, 786559., 3.952, 26.3, 5.305, 2.837, 7435.047, "", 
  373.159, 11.62, "", "", 77.159, 1.6, 69.91, 0.682}, 
 {"GUY", "South America", "Guyana", "2020-12-21", 6171., 46., 32.571, 159., 
  0., 0.429, 7845.565, 58.483, 41.41, 202.146, 0., 0.545, 0.95, "", "", "", 
  "", "", "", "", "", "", "", "", "", "", "", "", "", "", "", "", "", "", "", 
  "", "", "", "", 68.52, 786559., 3.952, 26.3, 5.305, 2.837, 7435.047, "", 
  373.159, 11.62, "", "", 77.159, 1.6, 69.91, 0.682}, 
 {"GUY", "South America", "Guyana", "2020-12-22", 6216., 45., 34.714, 160., 
  1., 0.571, 7902.777, 57.211, 44.134, 203.418, 1.271, 0.726, 0.95, "", "", 
  "", "", "", "", "", "", "", "", "", "", "", "", "", "", "", "", "", "", "", 
  "", "", "", "", "", 68.52, 786559., 3.952, 26.3, 5.305, 2.837, 7435.047, 
  "", 373.159, 11.62, "", "", 77.159, 1.6, 69.91, 0.682}, 
 {"GUY", "South America", "Guyana", "2020-12-23", 6258., 42., 34.571, 162., 
  2., 0.571, 7956.174, 53.397, 43.953, 205.96, 2.543, 0.726, 0.94, "", "", 
  "", "", "", "", "", "", "", "", "", "", "", "", "", "", "", "", "", "", "", 
  "", "", "", "", "", 68.52, 786559., 3.952, 26.3, 5.305, 2.837, 7435.047, 
  "", 373.159, 11.62, "", "", 77.159, 1.6, 69.91, 0.682}, 
 {"GUY", "South America", "Guyana", "2020-12-24", 6266., 8., 32., 162., 0., 
  0.571, 7966.345, 10.171, 40.684, 205.96, 0., 0.726, 0.93, "", "", "", "", 
  "", "", "", "", "", "", "", "", "", "", "", "", "", "", "", "", "", "", "", 
  "", "", "", 68.52, 786559., 3.952, 26.3, 5.305, 2.837, 7435.047, "", 
  373.159, 11.62, "", "", 77.159, 1.6, 69.91, 0.682}, 
 {"GUY", "South America", "Guyana", "2020-12-25", 6289., 23., 30.429, 162., 
  0., 0.429, 7995.586, 29.241, 38.686, 205.96, 0., 0.545, 0.93, "", "", "", 
  "", "", "", "", "", "", "", "", "", "", "", "", "", "", "", "", "", "", "", 
  "", "", "", "", 68.52, 786559., 3.952, 26.3, 5.305, 2.837, 7435.047, "", 
  373.159, 11.62, "", "", 77.159, 1.6, 69.91, 0.682}, 
 {"GUY", "South America", "Guyana", "2020-12-26", 6289., 0., 26.286, 162., 
  0., 0.429, 7995.586, 0., 33.419, 205.96, 0., 0.545, 0.93, "", "", "", "", 
  "", "", "", "", "", "", "", "", "", "", "", "", "", "", "", "", "", "", "", 
  "", "", "", 68.52, 786559., 3.952, 26.3, 5.305, 2.837, 7435.047, "", 
  373.159, 11.62, "", "", 77.159, 1.6, 69.91, 0.682}, 
 {"GUY", "South America", "Guyana", "2020-12-27", 6293., 4., 24., 164., 2., 
  0.714, 8000.671, 5.085, 30.513, 208.503, 2.543, 0.908, 0.94, "", "", "", 
  "", "", "", "", "", "", "", "", "", "", "", "", "", "", "", "", "", "", "", 
  "", "", "", "", 68.52, 786559., 3.952, 26.3, 5.305, 2.837, 7435.047, "", 
  373.159, 11.62, "", "", 77.159, 1.6, 69.91, 0.682}, 
 {"GUY", "South America", "Guyana", "2020-12-28", 6298., 5., 18.143, 164., 
  0., 0.714, 8007.028, 6.357, 23.066, 208.503, 0., 0.908, 0.95, "", "", "", 
  "", "", "", "", "", "", "", "", "", "", "", "", "", "", "", "", "", "", "", 
  "", "", "", "", 68.52, 786559., 3.952, 26.3, 5.305, 2.837, 7435.047, "", 
  373.159, 11.62, "", "", 77.159, 1.6, 69.91, 0.682}, 
 {"GUY", "South America", "Guyana", "2020-12-29", 6301., 3., 12.143, 164., 
  0., 0.571, 8010.842, 3.814, 15.438, 208.503, 0., 0.726, 0.96, "", "", "", 
  "", "", "", "", "", "", "", "", "", "", "", "", "", "", "", "", "", "", "", 
  "", "", "", "", 62.96, 786559., 3.952, 26.3, 5.305, 2.837, 7435.047, "", 
  373.159, 11.62, "", "", 77.159, 1.6, 69.91, 0.682}, 
 {"GUY", "South America", "Guyana", "2020-12-30", 6319., 18., 8.714, 164., 
  0., 0.286, 8033.727, 22.884, 11.079, 208.503, 0., 0.363, 0.98, "", "", "", 
  "", "", "", "", "", "", "", "", "", "", "", "", "", "", "", "", "", "", "", 
  "", "", "", "", 62.96, 786559., 3.952, 26.3, 5.305, 2.837, 7435.047, "", 
  373.159, 11.62, "", "", 77.159, 1.6, 69.91, 0.682}, 
 {"GUY", "South America", "Guyana", "2020-12-31", 6332., 13., 9.429, 164., 
  0., 0.286, 8050.254, 16.528, 11.987, 208.503, 0., 0.363, 0.99, "", "", "", 
  "", "", "", "", "", "", "", "", "", "", "", "", "", "", "", "", "", "", "", 
  "", "", "", "", 62.96, 786559., 3.952, 26.3, 5.305, 2.837, 7435.047, "", 
  373.159, 11.62, "", "", 77.159, 1.6, 69.91, 0.682}, 
 {"GUY", "South America", "Guyana", "2021-01-01", 6348., 16., 8.429, 164., 
  0., 0.286, 8070.596, 20.342, 10.716, 208.503, 0., 0.363, 1.01, "", "", "", 
  "", "", "", "", "", "", "", "", "", "", "", "", "", "", "", "", "", "", "", 
  "", "", "", "", 54.63, 786559., 3.952, 26.3, 5.305, 2.837, 7435.047, "", 
  373.159, 11.62, "", "", 77.159, 1.6, 69.91, 0.682}, 
 {"GUY", "South America", "Guyana", "2021-01-02", 6351., 3., 8.857, 164., 0., 
  0.286, 8074.41, 3.814, 11.261, 208.503, 0., 0.363, 1.04, "", "", "", "", 
  "", "", "", "", "", "", "", "", "", "", "", "", "", "", "", "", "", "", "", 
  "", "", "", 54.63, 786559., 3.952, 26.3, 5.305, 2.837, 7435.047, "", 
  373.159, 11.62, "", "", 77.159, 1.6, 69.91, 0.682}, 
 {"GUY", "South America", "Guyana", "2021-01-03", 6358., 7., 9.286, 164., 0., 
  0., 8083.31, 8.9, 11.805, 208.503, 0., 0., 1.06, "", "", "", "", "", "", 
  "", "", "", "", "", "", "", "", "", "", "", "", "", "", "", "", "", "", "", 
  "", 54.63, 786559., 3.952, 26.3, 5.305, 2.837, 7435.047, "", 373.159, 
  11.62, "", "", 77.159, 1.6, 69.91, 0.682}, {"GUY", "South America", 
  "Guyana", "2021-01-04", 6379., 21., 11.571, 166., 2., 0.286, 8110.008, 
  26.699, 14.711, 211.046, 2.543, 0.363, 1.09, "", "", "", "", "", "", "", 
  "", "", "", "", "", "", "", "", "", "", "", "", "", "", "", "", "", "", "", 
  54.63, 786559., 3.952, 26.3, 5.305, 2.837, 7435.047, "", 373.159, 11.62, 
  "", "", 77.159, 1.6, 69.91, 0.682}, {"GUY", "South America", "Guyana", 
  "2021-01-05", 6407., 28., 15.143, 166., 0., 0.286, 8145.606, 35.598, 
  19.252, 211.046, 0., 0.363, 1.12, "", "", "", "", "", "", "", "", "", "", 
  "", "", "", "", "", "", "", "", "", "", "", "", "", "", "", "", 54.63, 
  786559., 3.952, 26.3, 5.305, 2.837, 7435.047, "", 373.159, 11.62, "", "", 
  77.159, 1.6, 69.91, 0.682}, {"GUY", "South America", "Guyana", 
  "2021-01-06", 6407., 0., 12.571, 166., 0., 0.286, 8145.606, 0., 15.983, 
  211.046, 0., 0.363, 1.14, "", "", "", "", "", "", "", "", "", "", "", "", 
  "", "", "", "", "", "", "", "", "", "", "", "", "", "", 54.63, 786559., 
  3.952, 26.3, 5.305, 2.837, 7435.047, "", 373.159, 11.62, "", "", 77.159, 
  1.6, 69.91, 0.682}, {"GUY", "South America", "Guyana", "2021-01-07", 6469., 
  62., 19.571, 167., 1., 0.429, 8224.431, 78.824, 24.882, 212.317, 1.271, 
  0.545, 1.17, "", "", "", "", "", "", "", "", "", "", "", "", "", "", "", 
  "", "", "", "", "", "", "", "", "", "", "", 54.63, 786559., 3.952, 26.3, 
  5.305, 2.837, 7435.047, "", 373.159, 11.62, "", "", 77.159, 1.6, 69.91, 
  0.682}, {"GUY", "South America", "Guyana", "2021-01-08", 6469., 0., 17.286, 
  167., 0., 0.429, 8224.431, 0., 21.976, 212.317, 0., 0.545, 1.18, "", "", 
  "", "", "", "", "", "", "", "", "", "", "", "", "", "", "", "", "", "", "", 
  "", "", "", "", "", 54.63, 786559., 3.952, 26.3, 5.305, 2.837, 7435.047, 
  "", 373.159, 11.62, "", "", 77.159, 1.6, 69.91, 0.682}, 
 {"GUY", "South America", "Guyana", "2021-01-09", 6541., 72., 27.143, 167., 
  0., 0.429, 8315.969, 91.538, 34.508, 212.317, 0., 0.545, 1.2, "", "", "", 
  "", "", "", "", "", "", "", "", "", "", "", "", "", "", "", "", "", "", "", 
  "", "", "", "", 54.63, 786559., 3.952, 26.3, 5.305, 2.837, 7435.047, "", 
  373.159, 11.62, "", "", 77.159, 1.6, 69.91, 0.682}, 
 {"GUY", "South America", "Guyana", "2021-01-10", 6574., 33., 30.857, 169., 
  2., 0.714, 8357.924, 41.955, 39.231, 214.86, 2.543, 0.908, 1.2, "", "", "", 
  "", "", "", "", "", "", "", "", "", "", "", "", "", "", "", "", "", "", "", 
  "", "", "", "", 54.63, 786559., 3.952, 26.3, 5.305, 2.837, 7435.047, "", 
  373.159, 11.62, "", "", 77.159, 1.6, 69.91, 0.682}, 
 {"GUY", "South America", "Guyana", "2021-01-11", 6588., 14., 29.857, 170., 
  1., 0.571, 8375.723, 17.799, 37.959, 216.131, 1.271, 0.726, 1.2, "", "", 
  "", "", "", "", "", "", "", "", "", "", "", "", "", "", "", "", "", "", "", 
  "", "", "", "", "", 54.63, 786559., 3.952, 26.3, 5.305, 2.837, 7435.047, 
  "", 373.159, 11.62, "", "", 77.159, 1.6, 69.91, 0.682}, 
 {"GUY", "South America", "Guyana", "2021-01-12", 6653., 65., 35.143, 170., 
  0., 0.571, 8458.361, 82.638, 44.679, 216.131, 0., 0.726, 1.21, "", "", "", 
  "", "", "", "", "", "", "", "", "", "", "", "", "", "", "", "", "", "", "", 
  "", "", "", "", 54.63, 786559., 3.952, 26.3, 5.305, 2.837, 7435.047, "", 
  373.159, 11.62, "", "", 77.159, 1.6, 69.91, 0.682}, 
 {"GUY", "South America", "Guyana", "2021-01-13", 6696., 43., 41.286, 170., 
  0., 0.571, 8513.03, 54.668, 52.489, 216.131, 0., 0.726, 1.2, "", "", "", 
  "", "", "", "", "", "", "", "", "", "", "", "", "", "", "", "", "", "", "", 
  "", "", "", "", 54.63, 786559., 3.952, 26.3, 5.305, 2.837, 7435.047, "", 
  373.159, 11.62, "", "", 77.159, 1.6, 69.91, 0.682}, 
 {"GUY", "South America", "Guyana", "2021-01-14", 6745., 49., 39.429, 170., 
  0., 0.429, 8575.326, 62.297, 50.128, 216.131, 0., 0.545, 1.2, "", "", "", 
  "", "", "", "", "", "", "", "", "", "", "", "", "", "", "", "", "", "", "", 
  "", "", "", "", 54.63, 786559., 3.952, 26.3, 5.305, 2.837, 7435.047, "", 
  373.159, 11.62, "", "", 77.159, 1.6, 69.91, 0.682}, 
 {"GUY", "South America", "Guyana", "2021-01-15", 6805., 60., 48., 170., 0., 
  0.429, 8651.608, 76.282, 61.025, 216.131, 0., 0.545, 1.19, "", "", "", "", 
  "", "", "", "", "", "", "", "", "", "", "", "", "", "", "", "", "", "", "", 
  "", "", "", 54.63, 786559., 3.952, 26.3, 5.305, 2.837, 7435.047, "", 
  373.159, 11.62, "", "", 77.159, 1.6, 69.91, 0.682}, 
 {"GUY", "South America", "Guyana", "2021-01-16", 6851., 46., 44.286, 170., 
  0., 0.429, 8710.09, 58.483, 56.303, 216.131, 0., 0.545, 1.18, "", "", "", 
  "", "", "", "", "", "", "", "", "", "", "", "", "", "", "", "", "", "", "", 
  "", "", "", "", 54.63, 786559., 3.952, 26.3, 5.305, 2.837, 7435.047, "", 
  373.159, 11.62, "", "", 77.159, 1.6, 69.91, 0.682}, 
 {"GUY", "South America", "Guyana", "2021-01-17", 6908., 57., 47.714, 170., 
  0., 0.143, 8782.558, 72.468, 60.662, 216.131, 0., 0.182, 1.18, "", "", "", 
  "", "", "", "", "", "", "", "", "", "", "", "", "", "", "", "", "", "", "", 
  "", "", "", "", 54.63, 786559., 3.952, 26.3, 5.305, 2.837, 7435.047, "", 
  373.159, 11.62, "", "", 77.159, 1.6, 69.91, 0.682}, 
 {"GUY", "South America", "Guyana", "2021-01-18", 6931., 23., 49., 170., 0., 
  0., 8811.799, 29.241, 62.297, 216.131, 0., 0., 1.17, "", "", "", "", "", 
  "", "", "", "", "", "", "", "", "", "", "", "", "", "", "", "", "", "", "", 
  "", "", 54.63, 786559., 3.952, 26.3, 5.305, 2.837, 7435.047, "", 373.159, 
  11.62, "", "", 77.159, 1.6, 69.91, 0.682}, {"GUY", "South America", 
  "Guyana", "2021-01-19", 6950., 19., 42.429, 170., 0., 0., 8835.955, 24.156, 
  53.942, 216.131, 0., 0., 1.16, "", "", "", "", "", "", "", "", "", "", "", 
  "", "", "", "", "", "", "", "", "", "", "", "", "", "", "", 54.63, 786559., 
  3.952, 26.3, 5.305, 2.837, 7435.047, "", 373.159, 11.62, "", "", 77.159, 
  1.6, 69.91, 0.682}, {"GUY", "South America", "Guyana", "2021-01-20", 7015., 
  65., 45.571, 170., 0., 0., 8918.594, 82.638, 57.938, 216.131, 0., 0., 1.16, 
  "", "", "", "", "", "", "", "", "", "", "", "", "", "", "", "", "", "", "", 
  "", "", "", "", "", "", "", 54.63, 786559., 3.952, 26.3, 5.305, 2.837, 
  7435.047, "", 373.159, 11.62, "", "", 77.159, 1.6, 69.91, 0.682}, 
 {"GUY", "South America", "Guyana", "2021-01-21", 7067., 52., 46., 170., 0., 
  0., 8984.704, 66.111, 58.483, 216.131, 0., 0., 1.15, "", "", "", "", "", 
  "", "", "", "", "", "", "", "", "", "", "", "", "", "", "", "", "", "", "", 
  "", "", 54.63, 786559., 3.952, 26.3, 5.305, 2.837, 7435.047, "", 373.159, 
  11.62, "", "", 77.159, 1.6, 69.91, 0.682}, {"GUY", "South America", 
  "Guyana", "2021-01-22", 7143., 76., 48.286, 170., 0., 0., 9081.328, 96.623, 
  61.389, 216.131, 0., 0., 1.15, "", "", "", "", "", "", "", "", "", "", "", 
  "", "", "", "", "", "", "", "", "", "", "", "", "", "", "", 54.63, 786559., 
  3.952, 26.3, 5.305, 2.837, 7435.047, "", 373.159, 11.62, "", "", 77.159, 
  1.6, 69.91, 0.682}, {"GUY", "South America", "Guyana", "2021-01-23", 7222., 
  79., 53., 170., 0., 0., 9181.765, 100.437, 67.382, 216.131, 0., 0., 1.14, 
  "", "", "", "", "", "", "", "", "", "", "", "", "", "", "", "", "", "", "", 
  "", "", "", "", "", "", "", 54.63, 786559., 3.952, 26.3, 5.305, 2.837, 
  7435.047, "", 373.159, 11.62, "", "", 77.159, 1.6, 69.91, 0.682}, 
 {"GUY", "South America", "Guyana", "2021-01-24", 7298., 76., 55.714, 172., 
  2., 0.286, 9278.389, 96.623, 70.833, 218.674, 2.543, 0.363, 1.13, "", "", 
  "", "", "", "", "", "", "", "", "", "", "", "", "", "", "", "", "", "", "", 
  "", "", "", "", "", 54.63, 786559., 3.952, 26.3, 5.305, 2.837, 7435.047, 
  "", 373.159, 11.62, "", "", 77.159, 1.6, 69.91, 0.682}, 
 {"GUY", "South America", "Guyana", "2021-01-25", 7317., 19., 55.143, 172., 
  0., 0.286, 9302.544, 24.156, 70.106, 218.674, 0., 0.363, 1.11, "", "", "", 
  "", "", "", "", "", "", "", "", "", "", "", "", "", "", "", "", "", "", "", 
  "", "", "", "", 54.63, 786559., 3.952, 26.3, 5.305, 2.837, 7435.047, "", 
  373.159, 11.62, "", "", 77.159, 1.6, 69.91, 0.682}, 
 {"GUY", "South America", "Guyana", "2021-01-26", 7346., 29., 56.571, 172., 
  0., 0.286, 9339.414, 36.869, 71.923, 218.674, 0., 0.363, 1.1, "", "", "", 
  "", "", "", "", "", "", "", "", "", "", "", "", "", "", "", "", "", "", "", 
  "", "", "", "", 54.63, 786559., 3.952, 26.3, 5.305, 2.837, 7435.047, "", 
  373.159, 11.62, "", "", 77.159, 1.6, 69.91, 0.682}, 
 {"GUY", "South America", "Guyana", "2021-01-27", 7380., 34., 52.143, 174., 
  2., 0.571, 9382.64, 43.226, 66.292, 221.217, 2.543, 0.726, 1.09, "", "", 
  "", "", "", "", "", "", "", "", "", "", "", "", "", "", "", "", "", "", "", 
  "", "", "", "", "", 54.63, 786559., 3.952, 26.3, 5.305, 2.837, 7435.047, 
  "", 373.159, 11.62, "", "", 77.159, 1.6, 69.91, 0.682}, 
 {"GUY", "South America", "Guyana", "2021-01-28", 7470., 90., 57.571, 175., 
  1., 0.714, 9497.063, 114.422, 73.194, 222.488, 1.271, 0.908, 1.09, "", "", 
  "", "", "", "", "", "", "", "", "", "", "", "", "", "", "", "", "", "", "", 
  "", "", "", "", "", 54.63, 786559., 3.952, 26.3, 5.305, 2.837, 7435.047, 
  "", 373.159, 11.62, "", "", 77.159, 1.6, 69.91, 0.682}, 
 {"GUY", "South America", "Guyana", "2021-01-29", 7528., 58., 55., 175., 0., 
  0.714, 9570.801, 73.739, 69.925, 222.488, 0., 0.908, 1.08, "", "", "", "", 
  "", "", "", "", "", "", "", "", "", "", "", "", "", "", "", "", "", "", "", 
  "", "", "", 54.63, 786559., 3.952, 26.3, 5.305, 2.837, 7435.047, "", 
  373.159, 11.62, "", "", 77.159, 1.6, 69.91, 0.682}, 
 {"GUY", "South America", "Guyana", "2021-01-30", 7581., 53., 51.286, 176., 
  1., 0.857, 9638.184, 67.382, 65.203, 223.759, 1.271, 1.09, 1.07, "", "", 
  "", "", "", "", "", "", "", "", "", "", "", "", "", "", "", "", "", "", "", 
  "", "", "", "", "", 54.63, 786559., 3.952, 26.3, 5.305, 2.837, 7435.047, 
  "", 373.159, 11.62, "", "", 77.159, 1.6, 69.91, 0.682}, 
 {"GUY", "South America", "Guyana", "2021-01-31", 7641., 60., 49., 176., 0., 
  0.571, 9714.465, 76.282, 62.297, 223.759, 0., 0.726, 1.06, "", "", "", "", 
  "", "", "", "", "", "", "", "", "", "", "", "", "", "", "", "", "", "", "", 
  "", "", "", 54.63, 786559., 3.952, 26.3, 5.305, 2.837, 7435.047, "", 
  373.159, 11.62, "", "", 77.159, 1.6, 69.91, 0.682}, 
 {"GUY", "South America", "Guyana", "2021-02-01", 7654., 13., 48.143, 177., 
  1., 0.714, 9730.993, 16.528, 61.207, 225.031, 1.271, 0.908, 1.05, "", "", 
  "", "", "", "", "", "", "", "", "", "", "", "", "", "", "", "", "", "", "", 
  "", "", "", "", "", 54.63, 786559., 3.952, 26.3, 5.305, 2.837, 7435.047, 
  "", 373.159, 11.62, "", "", 77.159, 1.6, 69.91, 0.682}, 
 {"GUY", "South America", "Guyana", "2021-02-02", 7678., 24., 47.429, 177., 
  0., 0.714, 9761.505, 30.513, 60.299, 225.031, 0., 0.908, 1.04, "", "", "", 
  "", "", "", "", "", "", "", "", "", "", "", "", "", "", "", "", "", "", "", 
  "", "", "", "", 60.19, 786559., 3.952, 26.3, 5.305, 2.837, 7435.047, "", 
  373.159, 11.62, "", "", 77.159, 1.6, 69.91, 0.682}, 
 {"GUY", "South America", "Guyana", "2021-02-03", 7714., 36., 47.714, 177., 
  0., 0.429, 9807.274, 45.769, 60.662, 225.031, 0., 0.545, 1.04, "", "", "", 
  "", "", "", "", "", "", "", "", "", "", "", "", "", "", "", "", "", "", "", 
  "", "", "", "", 60.19, 786559., 3.952, 26.3, 5.305, 2.837, 7435.047, "", 
  373.159, 11.62, "", "", 77.159, 1.6, 69.91, 0.682}, 
 {"GUY", "South America", "Guyana", "2021-02-04", 7780., 66., 44.286, 177., 
  0., 0.286, 9891.184, 83.91, 56.303, 225.031, 0., 0.363, 1.03, "", "", "", 
  "", "", "", "", "", "", "", "", "", "", "", "", "", "", "", "", "", "", "", 
  "", "", "", "", 60.19, 786559., 3.952, 26.3, 5.305, 2.837, 7435.047, "", 
  373.159, 11.62, "", "", 77.159, 1.6, 69.91, 0.682}, 
 {"GUY", "South America", "Guyana", "2021-02-05", 7887., 107., 51.286, 179., 
  2., 0.571, 10027.22, 136.036, 65.203, 227.574, 2.543, 0.726, 1.03, "", "", 
  "", "", "", "", "", "", "", "", "", "", "", "", "", "", "", "", "", "", "", 
  "", "", "", "", "", 60.19, 786559., 3.952, 26.3, 5.305, 2.837, 7435.047, 
  "", 373.159, 11.62, "", "", 77.159, 1.6, 69.91, 0.682}, 
 {"GUY", "South America", "Guyana", "2021-02-06", 7939., 52., 51.143, 180., 
  1., 0.571, 10093.331, 66.111, 65.021, 228.845, 1.271, 0.726, 1.02, "", "", 
  "", "", "", "", "", "", "", "", "", "", "", "", "", "", "", "", "", "", "", 
  "", "", "", "", "", 60.19, 786559., 3.952, 26.3, 5.305, 2.837, 7435.047, 
  "", 373.159, 11.62, "", "", 77.159, 1.6, 69.91, 0.682}, 
 {"GUY", "South America", "Guyana", "2021-02-07", 7982., 43., 48.714, 180., 
  0., 0.571, 10147.999, 54.668, 61.933, 228.845, 0., 0.726, 1.01, "", "", "", 
  "", "", "", "", "", "", "", "", "", "", "", "", "", "", "", "", "", "", "", 
  "", "", "", "", 60.19, 786559., 3.952, 26.3, 5.305, 2.837, 7435.047, "", 
  373.159, 11.62, "", "", 77.159, 1.6, 69.91, 0.682}, 
 {"GUY", "South America", "Guyana", "2021-02-08", 8023., 41., 52.714, 181., 
  1., 0.571, 10200.125, 52.126, 67.019, 230.116, 1.271, 0.726, 1., "", "", 
  "", "", "", "", "", "", "", "", "", "", "", "", "", "", "", "", "", "", "", 
  "", "", "", "", "", 60.19, 786559., 3.952, 26.3, 5.305, 2.837, 7435.047, 
  "", 373.159, 11.62, "", "", 77.159, 1.6, 69.91, 0.682}, 
 {"GUY", "South America", "Guyana", "2021-02-09", 8041., 18., 51.857, 181., 
  0., 0.571, 10223.009, 22.884, 65.929, 230.116, 0., 0.726, 0.99, "", "", "", 
  "", "", "", "", "", "", "", "", "", "", "", "", "", "", "", "", "", "", "", 
  "", "", "", "", 60.19, 786559., 3.952, 26.3, 5.305, 2.837, 7435.047, "", 
  373.159, 11.62, "", "", 77.159, 1.6, 69.91, 0.682}, 
 {"GUY", "South America", "Guyana", "2021-02-10", 8092., 51., 54., 182., 1., 
  0.714, 10287.849, 64.839, 68.653, 231.388, 1.271, 0.908, 0.98, "", "", "", 
  "", "", "", "", "", "", "", "", "", "", "", "", "", "", "", "", "", "", "", 
  "", "", "", "", 60.19, 786559., 3.952, 26.3, 5.305, 2.837, 7435.047, "", 
  373.159, 11.62, "", "", 77.159, 1.6, 69.91, 0.682}, 
 {"GUY", "South America", "Guyana", "2021-02-11", 8135., 43., 50.714, 184., 
  2., 1., 10342.517, 54.668, 64.476, 233.93, 2.543, 1.271, 0.97, "", "", "", 
  "", "", "", "", "", "", "", "", "", "", "", "", "", "", 0., 0., "", "", "", 
  0., 0., "", "", 60.19, 786559., 3.952, 26.3, 5.305, 2.837, 7435.047, "", 
  373.159, 11.62, "", "", 77.159, 1.6, 69.91, 0.682}, 
 {"GUY", "South America", "Guyana", "2021-02-12", 8181., 46., 42., 186., 2., 
  1., 10401., 58.483, 53.397, 236.473, 2.543, 1.271, 0.97, "", "", "", "", 
  "", "", "", "", "", "", "", "", "", "", "", "", "", "", "", "", "", 167., 
  "", "", "", 212., 60.19, 786559., 3.952, 26.3, 5.305, 2.837, 7435.047, "", 
  373.159, 11.62, "", "", 77.159, 1.6, 69.91, 0.682}, 
 {"GUY", "South America", "Guyana", "2021-02-13", 8207., 26., 38.286, 186., 
  0., 0.857, 10434.055, 33.055, 48.675, 236.473, 0., 1.09, 0.96, "", "", "", 
  "", "", "", "", "", "", "", "", "", "", "", "", "", "", "", "", "", "", 
  167., "", "", "", 212., 60.19, 786559., 3.952, 26.3, 5.305, 2.837, 
  7435.047, "", 373.159, 11.62, "", "", 77.159, 1.6, 69.91, 0.682}, 
 {"GUY", "South America", "Guyana", "2021-02-14", 8231., 24., 35.571, 186., 
  0., 0.857, 10464.568, 30.513, 45.224, 236.473, 0., 1.09, 0.96, "", "", "", 
  "", "", "", "", "", "", "", "", "", "", "", "", "", "", "", "", "", "", 
  167., "", "", "", 212., 60.19, 786559., 3.952, 26.3, 5.305, 2.837, 
  7435.047, "", 373.159, 11.62, "", "", 77.159, 1.6, 69.91, 0.682}, 
 {"GUY", "South America", "Guyana", "2021-02-15", 8232., 1., 29.857, 186., 
  0., 0.714, 10465.839, 1.271, 37.959, 236.473, 0., 0.908, 0.96, "", "", "", 
  "", "", "", "", "", "", "", "", "", "", "", "", "", "", 668., 668., "", "", 
  167., 0.08, 0.08, "", 212., 60.19, 786559., 3.952, 26.3, 5.305, 2.837, 
  7435.047, "", 373.159, 11.62, "", "", 77.159, 1.6, 69.91, 0.682}, 
 {"GUY", "South America", "Guyana", "2021-02-16", 8262., 30., 31.571, 188., 
  2., 1., 10503.98, 38.141, 40.139, 239.016, 2.543, 1.271, 0.96, "", "", "", 
  "", "", "", "", "", "", "", "", "", "", "", "", "", "", "", "", "", "", 
  167., "", "", "", 212., 60.19, 786559., 3.952, 26.3, 5.305, 2.837, 
  7435.047, "", 373.159, 11.62, "", "", 77.159, 1.6, 69.91, 0.682}, 
 {"GUY", "South America", "Guyana", "2021-02-17", 8313., 51., 31.571, 189., 
  1., 1., 10568.819, 64.839, 40.139, 240.287, 1.271, 1.271, 0.96, "", "", "", 
  "", "", "", "", "", "", "", "", "", "", "", "", "", "", "", "", "", "", 
  168., "", "", "", 214., 60.19, 786559., 3.952, 26.3, 5.305, 2.837, 
  7435.047, "", 373.159, 11.62, "", "", 77.159, 1.6, 69.91, 0.682}, 
 {"GUY", "South America", "Guyana", "2021-02-18", 8338., 25., 29., 189., 0., 
  0.714, 10600.603, 31.784, 36.869, 240.287, 0., 0.908, 0.96, "", "", "", "", 
  "", "", "", "", "", "", "", "", "", "", "", "", "", "", "", "", "", 168., 
  "", "", "", 214., 60.19, 786559., 3.952, 26.3, 5.305, 2.837, 7435.047, "", 
  373.159, 11.62, "", "", 77.159, 1.6, 69.91, 0.682}, 
 {"GUY", "South America", "Guyana", "2021-02-19", 8357., 19., 25.143, 189., 
  0., 0.429, 10624.759, 24.156, 31.966, 240.287, 0., 0.545, 0.97, "", "", "", 
  "", "", "", "", "", "", "", "", "", "", "", "", "", "", "", "", "", "", 
  168., "", "", "", 214., 60.19, 786559., 3.952, 26.3, 5.305, 2.837, 
  7435.047, "", 373.159, 11.62, "", "", 77.159, 1.6, 69.91, 0.682}, 
 {"GUY", "South America", "Guyana", "2021-02-20", 8399., 42., 27.429, 189., 
  0., 0.429, 10678.156, 53.397, 34.872, 240.287, 0., 0.545, 0.97, "", "", "", 
  "", "", "", "", "", "", "", "", "", "", "", "", "", "", "", "", "", "", 
  169., "", "", "", 215., 60.19, 786559., 3.952, 26.3, 5.305, 2.837, 
  7435.047, "", 373.159, 11.62, "", "", 77.159, 1.6, 69.91, 0.682}, 
 {"GUY", "South America", "Guyana", "2021-02-21", 8420., 21., 27., 189., 0., 
  0.429, 10704.855, 26.699, 34.327, 240.287, 0., 0.545, 0.98, "", "", "", "", 
  "", "", "", "", "", "", "", "", "", "", "", "", "", "", "", "", "", 169., 
  "", "", "", 215., 60.19, 786559., 3.952, 26.3, 5.305, 2.837, 7435.047, "", 
  373.159, 11.62, "", "", 77.159, 1.6, 69.91, 0.682}, 
 {"GUY", "South America", "Guyana", "2021-02-22", 8427., 7., 27.857, 189., 
  0., 0.429, 10713.754, 8.9, 35.416, 240.287, 0., 0.545, 0.99, "", "", "", 
  "", "", "", "", "", "", "", "", "", "", "", "", "", "", 1852., 1852., "", 
  "", 169., 0.24, 0.24, "", 215., 60.19, 786559., 3.952, 26.3, 5.305, 2.837, 
  7435.047, "", 373.159, 11.62, "", "", 77.159, 1.6, 69.91, 0.682}, 
 {"GUY", "South America", "Guyana", "2021-02-23", 8452., 25., 27.143, 190., 
  1., 0.286, 10745.538, 31.784, 34.508, 241.558, 1.271, 0.363, 0.99, "", "", 
  "", "", "", "", "", "", "", "", "", "", "", "", "", "", "", "", "", "", "", 
  223., "", "", "", 284., 60.19, 786559., 3.952, 26.3, 5.305, 2.837, 
  7435.047, "", 373.159, 11.62, "", "", 77.159, 1.6, 69.91, 0.682}, 
 {"GUY", "South America", "Guyana", "2021-02-24", 8457., 5., 20.571, 192., 
  2., 0.429, 10751.895, 6.357, 26.154, 244.101, 2.543, 0.545, 1., "", "", "", 
  "", "", "", "", "", "", "", "", "", "", "", "", "", "", "", "", "", "", 
  277., "", "", "", 352., 60.19, 786559., 3.952, 26.3, 5.305, 2.837, 
  7435.047, "", 373.159, 11.62, "", "", 77.159, 1.6, 69.91, 0.682}, 
 {"GUY", "South America", "Guyana", "2021-02-25", 8485., 28., 21., 195., 3., 
  0.857, 10787.493, 35.598, 26.699, 247.915, 3.814, 1.09, 1.01, "", "", "", 
  "", "", "", "", "", "", "", "", "", "", "", "", "", "", "", "", "", "", 
  331., "", "", "", 421., 60.19, 786559., 3.952, 26.3, 5.305, 2.837, 
  7435.047, "", 373.159, 11.62, "", "", 77.159, 1.6, 69.91, 0.682}, 
 {"GUY", "South America", "Guyana", "2021-02-26", 8513., 28., 22.286, 195., 
  0., 0.857, 10823.091, 35.598, 28.333, 247.915, 0., 1.09, 1.03, "", "", "", 
  "", "", "", "", "", "", "", "", "", "", "", "", "", "", "", "", "", "", 
  385., "", "", "", 489., 60.19, 786559., 3.952, 26.3, 5.305, 2.837, 
  7435.047, "", 373.159, 11.62, "", "", 77.159, 1.6, 69.91, 0.682}, 
 {"GUY", "South America", "Guyana", "2021-02-27", 8550., 37., 21.571, 195., 
  0., 0.857, 10870.132, 47.04, 27.425, 247.915, 0., 1.09, 1.05, "", "", "", 
  "", "", "", "", "", "", "", "", "", "", "", "", "", "", "", "", "", "", 
  439., "", "", "", 558., 60.19, 786559., 3.952, 26.3, 5.305, 2.837, 
  7435.047, "", 373.159, 11.62, "", "", 77.159, 1.6, 69.91, 0.682}, 
 {"GUY", "South America", "Guyana", "2021-02-28", 8585., 35., 23.571, 195., 
  0., 0.857, 10914.629, 44.498, 29.968, 247.915, 0., 1.09, 1.06, "", "", "", 
  "", "", "", "", "", "", "", "", "", "", "", "", "", "", "", "", "", "", 
  493., "", "", "", 627., 60.19, 786559., 3.952, 26.3, 5.305, 2.837, 
  7435.047, "", 373.159, 11.62, "", "", 77.159, 1.6, 69.91, 0.682}, 
 {"GUY", "South America", "Guyana", "2021-03-01", 8595., 10., 24., 197., 2., 
  1.143, 10927.343, 12.714, 30.513, 250.458, 2.543, 1.453, 1.07, "", "", "", 
  "", "", "", "", "", "", "", "", "", "", "", "", "", "", "", "", "", "", 
  547., "", "", "", 695., 60.19, 786559., 3.952, 26.3, 5.305, 2.837, 
  7435.047, "", 373.159, 11.62, "", "", 77.159, 1.6, 69.91, 0.682}, 
 {"GUY", "South America", "Guyana", "2021-03-02", 8626., 31., 24.857, 197., 
  0., 1., 10966.755, 39.412, 31.602, 250.458, 0., 1.271, 1.08, "", "", "", 
  "", "", "", "", "", "", "", "", "", "", "", "", "", "", "", "", "", "", 
  547., "", "", "", 695., 60.19, 786559., 3.952, 26.3, 5.305, 2.837, 
  7435.047, "", 373.159, 11.62, "", "", 77.159, 1.6, 69.91, 0.682}, 
 {"GUY", "South America", "Guyana", "2021-03-03", 8648., 22., 27.286, 199., 
  2., 1., 10994.725, 27.97, 34.69, 253.001, 2.543, 1.271, 1.09, "", "", "", 
  "", "", "", "", "", "", "", "", "", "", "", "", "", "", "", "", "", "", 
  547., "", "", "", 695., 60.19, 786559., 3.952, 26.3, 5.305, 2.837, 
  7435.047, "", 373.159, 11.62, "", "", 77.159, 1.6, 69.91, 0.682}, 
 {"GUY", "South America", "Guyana", "2021-03-04", 8699., 51., 30.571, 199., 
  0., 0.571, 11059.565, 64.839, 38.867, 253.001, 0., 0.726, 1.11, "", "", "", 
  "", "", "", "", "", "", "", "", "", "", "", "", "", "", "", "", "", "", 
  547., "", "", "", 695., 60.19, 786559., 3.952, 26.3, 5.305, 2.837, 
  7435.047, "", 373.159, 11.62, "", "", 77.159, 1.6, 69.91, 0.682}, 
 {"GUY", "South America", "Guyana", "2021-03-05", 8729., 30., 30.857, 200., 
  1., 0.714, 11097.705, 38.141, 39.231, 254.272, 1.271, 0.908, 1.12, "", "", 
  "", "", "", "", "", "", "", "", "", "", "", "", "", "", "", "", "", "", "", 
  547., "", "", "", 695., 60.19, 786559., 3.952, 26.3, 5.305, 2.837, 
  7435.047, "", 373.159, 11.62, "", "", 77.159, 1.6, 69.91, 0.682}, 
 {"GUY", "South America", "Guyana", "2021-03-06", 8772., 43., 31.714, 200., 
  0., 0.714, 11152.374, 54.668, 40.32, 254.272, 0., 0.908, 1.13, "", "", "", 
  "", "", "", "", "", "", "", "", "", "", "", "", "", "", "", "", "", "", 
  547., "", "", "", 695., 60.19, 786559., 3.952, 26.3, 5.305, 2.837, 
  7435.047, "", 373.159, 11.62, "", "", 77.159, 1.6, 69.91, 0.682}, 
 {"GUY", "South America", "Guyana", "2021-03-07", 8807., 35., 31.714, 201., 
  1., 0.857, 11196.871, 44.498, 40.32, 255.543, 1.271, 1.09, 1.14, "", "", 
  "", "", "", "", "", "", "", "", "", "", "", "", "", "", "", "", "", "", "", 
  547., "", "", "", 695., 60.19, 786559., 3.952, 26.3, 5.305, 2.837, 
  7435.047, "", 373.159, 11.62, "", "", 77.159, 1.6, 69.91, 0.682}, 
 {"GUY", "South America", "Guyana", "2021-03-08", 8814., 7., 31.286, 203., 
  2., 0.857, 11205.771, 8.9, 39.775, 258.086, 2.543, 1.09, 1.15, "", "", "", 
  "", "", "", "", "", "", "", "", "", "", "", "", "", "", "", "", "", "", 
  547., "", "", "", 695., 60.19, 786559., 3.952, 26.3, 5.305, 2.837, 
  7435.047, "", 373.159, 11.62, "", "", 77.159, 1.6, 69.91, 0.682}, 
 {"GUY", "South America", "Guyana", "2021-03-09", 8847., 33., 31.571, 204., 
  1., 1., 11247.726, 41.955, 40.139, 259.358, 1.271, 1.271, 1.17, "", "", "", 
  "", "", "", "", "", "", "", "", "", "", "", "", "", "", "", "", "", "", 
  547., "", "", "", 695., 60.19, 786559., 3.952, 26.3, 5.305, 2.837, 
  7435.047, "", 373.159, 11.62, "", "", 77.159, 1.6, 69.91, 0.682}, 
 {"GUY", "South America", "Guyana", "2021-03-10", 8928., 81., 40., 205., 1., 
  0.857, 11350.706, 102.98, 50.854, 260.629, 1.271, 1.09, 1.18, "", "", "", 
  "", "", "", "", "", "", "", "", "", "", "", "", "", "", "", "", "", "", 
  547., "", "", "", 695., 60.19, 786559., 3.952, 26.3, 5.305, 2.837, 
  7435.047, "", 373.159, 11.62, "", "", 77.159, 1.6, 69.91, 0.682}, 
 {"GUY", "South America", "Guyana", "2021-03-11", 8993., 65., 42., 206., 1., 
  1., 11433.344, 82.638, 53.397, 261.9, 1.271, 1.271, 1.18, "", "", "", "", 
  "", "", "", "", "", "", "", "", "", "", "", "", "", "", "", "", "", 547., 
  "", "", "", 695., 60.19, 786559., 3.952, 26.3, 5.305, 2.837, 7435.047, "", 
  373.159, 11.62, "", "", 77.159, 1.6, 69.91, 0.682}, 
 {"GUY", "South America", "Guyana", "2021-03-12", 9069., 76., 48.571, 206., 
  0., 0.857, 11529.968, 96.623, 61.752, 261.9, 0., 1.09, 1.18, "", "", "", 
  "", "", "", "", "", "", "", "", "", "", "", "", "", "", "", "", "", "", 
  547., "", "", "", 695., 60.19, 786559., 3.952, 26.3, 5.305, 2.837, 
  7435.047, "", 373.159, 11.62, "", "", 77.159, 1.6, 69.91, 0.682}, 
 {"GUY", "South America", "Guyana", "2021-03-13", 9121., 52., 49.857, 206., 
  0., 0.857, 11596.079, 66.111, 63.386, 261.9, 0., 1.09, 1.18, "", "", "", 
  "", "", "", "", "", "", "", "", "", "", "", "", "", "", "", "", "", "", 
  547., "", "", "", 695., 60.19, 786559., 3.952, 26.3, 5.305, 2.837, 
  7435.047, "", 373.159, 11.62, "", "", 77.159, 1.6, 69.91, 0.682}, 
 {"GUY", "South America", "Guyana", "2021-03-14", 9160., 39., 50.429, 207., 
  1., 0.857, 11645.662, 49.583, 64.113, 263.172, 1.271, 1.09, 1.18, "", "", 
  "", "", "", "", "", "", "", "", "", "", "", "", "", "", "", "", "", "", "", 
  547., "", "", "", 695., 60.19, 786559., 3.952, 26.3, 5.305, 2.837, 
  7435.047, "", 373.159, 11.62, "", "", 77.159, 1.6, 69.91, 0.682}, 
 {"GUY", "South America", "Guyana", "2021-03-15", 9187., 27., 53.286, 207., 
  0., 0.571, 11679.988, 34.327, 67.745, 263.172, 0., 0.726, 1.19, "", "", "", 
  "", "", "", "", "", "", "", "", "", "", "", "", "", "", "", "", "", "", 
  547., "", "", "", 695., 60.19, 786559., 3.952, 26.3, 5.305, 2.837, 
  7435.047, "", 373.159, 11.62, "", "", 77.159, 1.6, 69.91, 0.682}, 
 {"GUY", "South America", "Guyana", "2021-03-16", 9238., 51., 55.857, 208., 
  1., 0.571, 11744.828, 64.839, 71.015, 264.443, 1.271, 0.726, 1.19, "", "", 
  "", "", "", "", "", "", "", "", "", "", "", "", "", "", "", "", "", "", "", 
  547., "", "", "", 695., 60.19, 786559., 3.952, 26.3, 5.305, 2.837, 
  7435.047, "", 373.159, 11.62, "", "", 77.159, 1.6, 69.91, 0.682}, 
 {"GUY", "South America", "Guyana", "2021-03-17", 9322., 84., 56.286, 209., 
  1., 0.571, 11851.622, 106.794, 71.559, 265.714, 1.271, 0.726, 1.19, "", "", 
  "", "", "", "", "", "", "", "", "", "", "", "", "", "", "", "", "", "", "", 
  547., "", "", "", 695., 60.19, 786559., 3.952, 26.3, 5.305, 2.837, 
  7435.047, "", 373.159, 11.62, "", "", 77.159, 1.6, 69.91, 0.682}, 
 {"GUY", "South America", "Guyana", "2021-03-18", 9442., 120., 64.143, 212., 
  3., 0.857, 12004.185, 152.563, 81.549, 269.528, 3.814, 1.09, 1.18, "", "", 
  "", "", "", "", "", "", "", "", "", "", "", "", "", "", "", "", "", "", "", 
  547., "", "", "", 695., 60.19, 786559., 3.952, 26.3, 5.305, 2.837, 
  7435.047, "", 373.159, 11.62, "", "", 77.159, 1.6, 69.91, 0.682}, 
 {"GUY", "South America", "Guyana", "2021-03-19", 9486., 44., 59.571, 212., 
  0., 0.857, 12060.125, 55.94, 75.737, 269.528, 0., 1.09, 1.18, "", "", "", 
  "", "", "", "", "", "", "", "", "", "", "", "", "", "", 15524., 15524., "", 
  "", 547., 1.97, 1.97, "", 695., 60.19, 786559., 3.952, 26.3, 5.305, 2.837, 
  7435.047, "", 373.159, 11.62, "", "", 77.159, 1.6, 69.91, 0.682}, 
 {"GUY", "South America", "Guyana", "2021-03-20", 9585., 99., 66.286, 214., 
  2., 1.143, 12185.99, 125.865, 84.273, 272.071, 2.543, 1.453, 1.17, "", "", 
  "", "", "", "", "", "", "", "", "", "", "", "", "", "", "", "", "", "", "", 
  673., "", "", "", 856., 60.19, 786559., 3.952, 26.3, 5.305, 2.837, 
  7435.047, "", 373.159, 11.62, "", "", 77.159, 1.6, 69.91, 0.682}, 
 {"GUY", "South America", "Guyana", "2021-03-21", 9649., 64., 69.857, 215., 
  1., 1.143, 12267.357, 81.367, 88.814, 273.342, 1.271, 1.453, 1.17, "", "", 
  "", "", "", "", "", "", "", "", "", "", "", "", "", "", "", "", "", "", "", 
  800., "", "", "", 1017., 60.19, 786559., 3.952, 26.3, 5.305, 2.837, 
  7435.047, "", 373.159, 11.62, "", "", 77.159, 1.6, 69.91, 0.682}, 
 {"GUY", "South America", "Guyana", "2021-03-22", 9668., 19., 68.714, 216., 
  1., 1.286, 12291.513, 24.156, 87.361, 274.614, 1.271, 1.635, 1.16, "", "", 
  "", "", "", "", "", "", "", "", "", "", "", "", "", "", "", "", "", "", "", 
  926., "", "", "", 1177., 60.19, 786559., 3.952, 26.3, 5.305, 2.837, 
  7435.047, "", 373.159, 11.62, "", "", 77.159, 1.6, 69.91, 0.682}, 
 {"GUY", "South America", "Guyana", "2021-03-23", 9732., 64., 70.571, 218., 
  2., 1.429, 12372.88, 81.367, 89.722, 277.157, 2.543, 1.816, 1.16, "", "", 
  "", "", "", "", "", "", "", "", "", "", "", "", "", "", "", "", "", "", "", 
  1053., "", "", "", 1339., 60.19, 786559., 3.952, 26.3, 5.305, 2.837, 
  7435.047, "", 373.159, 11.62, "", "", 77.159, 1.6, 69.91, 0.682}, 
 {"GUY", "South America", "Guyana", "2021-03-24", 9820., 88., 71.143, 220., 
  2., 1.571, 12484.76, 111.88, 90.448, 279.699, 2.543, 1.998, 1.16, "", "", 
  "", "", "", "", "", "", "", "", "", "", "", "", "", "", "", "", "", "", "", 
  1179., "", "", "", 1499., 60.19, 786559., 3.952, 26.3, 5.305, 2.837, 
  7435.047, "", 373.159, 11.62, "", "", 77.159, 1.6, 69.91, 0.682}, 
 {"GUY", "South America", "Guyana", "2021-03-25", 9898., 78., 65.143, 223., 
  3., 1.571, 12583.926, 99.166, 82.82, 283.513, 3.814, 1.998, 1.15, "", "", 
  "", "", "", "", "", "", "", "", "", "", "", "", "", "", "", "", "", "", "", 
  1306., "", "", "", 1660., 60.19, 786559., 3.952, 26.3, 5.305, 2.837, 
  7435.047, "", 373.159, 11.62, "", "", 77.159, 1.6, 69.91, 0.682}, 
 {"GUY", "South America", "Guyana", "2021-03-26", 10007., 109., 74.429, 225., 
  2., 1.857, 12722.504, 138.578, 94.626, 286.056, 2.543, 2.361, 1.15, "", "", 
  "", "", "", "", "", "", "", "", "", "", "", "", "", "", "", "", "", "", "", 
  1432., "", "", "", 1821., 60.19, 786559., 3.952, 26.3, 5.305, 2.837, 
  7435.047, "", 373.159, 11.62, "", "", 77.159, 1.6, 69.91, 0.682}, 
 {"GUY", "South America", "Guyana", "2021-03-27", 10072., 65., 69.571, 225., 
  0., 1.571, 12805.142, 82.638, 88.45, 286.056, 0., 1.998, 1.14, "", "", "", 
  "", "", "", "", "", "", "", "", "", "", "", "", "", "", "", "", "", "", 
  1432., "", "", "", 1821., 60.19, 786559., 3.952, 26.3, 5.305, 2.837, 
  7435.047, "", 373.159, 11.62, "", "", 77.159, 1.6, 69.91, 0.682}, 
 {"GUY", "South America", "Guyana", "2021-03-28", 10168., 96., 74.143, 227., 
  2., 1.714, 12927.193, 122.051, 94.262, 288.599, 2.543, 2.179, 1.14, "", "", 
  "", "", "", "", "", "", "", "", "", "", "", "", "", "", "", "", "", "", "", 
  1432., "", "", "", 1821., 60.19, 786559., 3.952, 26.3, 5.305, 2.837, 
  7435.047, "", 373.159, 11.62, "", "", 77.159, 1.6, 69.91, 0.682}, 
 {"GUY", "South America", "Guyana", "2021-03-29", 10182., 14., 73.429, 229., 
  2., 1.857, 12944.992, 17.799, 93.354, 291.142, 2.543, 2.361, 1.13, "", "", 
  "", "", "", "", "", "", "", "", "", "", "", "", "", "", "", "", "", "", "", 
  1432., "", "", "", 1821., 60.19, 786559., 3.952, 26.3, 5.305, 2.837, 
  7435.047, "", 373.159, 11.62, "", "", 77.159, 1.6, 69.91, 0.682}, 
 {"GUY", "South America", "Guyana", "2021-03-30", 10192., 10., 65.714, 231., 
  2., 1.857, 12957.706, 12.714, 83.547, 293.684, 2.543, 2.361, 1.13, "", "", 
  "", "", "", "", "", "", "", "", "", "", "", "", "", "", "", "", "", "", "", 
  1432., "", "", "", 1821., 60.19, 786559., 3.952, 26.3, 5.305, 2.837, 
  7435.047, "", 373.159, 11.62, "", "", 77.159, 1.6, 69.91, 0.682}, 
 {"GUY", "South America", "Guyana", "2021-03-31", 10249., 57., 61.286, 231., 
  0., 1.571, 13030.173, 72.468, 77.916, 293.684, 0., 1.998, 1.13, "", "", "", 
  "", "", "", "", "", "", "", "", "", "", "", "", "", "", 32714., 32714., "", 
  "", 1432., 4.16, 4.16, "", 1821., 60.19, 786559., 3.952, 26.3, 5.305, 
  2.837, 7435.047, "", 373.159, 11.62, "", "", 77.159, 1.6, 69.91, 0.682}, 
 {"GUY", "South America", "Guyana", "2021-04-01", 10375., 126., 68.143, 233., 
  2., 1.429, 13190.365, 160.191, 86.634, 296.227, 2.543, 1.816, 1.13, "", "", 
  "", "", "", "", "", "", "", "", "", "", "", "", "", "", "", "", "", "", "", 
  1597., "", "", "", 2030., 60.19, 786559., 3.952, 26.3, 5.305, 2.837, 
  7435.047, "", 373.159, 11.62, "", "", 77.159, 1.6, 69.91, 0.682}, 
 {"GUY", "South America", "Guyana", "2021-04-02", 10446., 71., 62.714, 235., 
  2., 1.429, 13280.631, 90.267, 79.732, 298.77, 2.543, 1.816, 1.13, "", "", 
  "", "", "", "", "", "", "", "", "", "", "", "", "", "", "", "", "", "", "", 
  1762., "", "", "", 2240., 60.19, 786559., 3.952, 26.3, 5.305, 2.837, 
  7435.047, "", 373.159, 11.62, "", "", 77.159, 1.6, 69.91, 0.682}, 
 {"GUY", "South America", "Guyana", "2021-04-03", 10540., 94., 66.857, 237., 
  2., 1.714, 13400.139, 119.508, 85., 301.312, 2.543, 2.179, 1.13, "", "", 
  "", "", "", "", "", "", "", "", "", "", "", "", "", "", "", 40468., 40468., 
  "", "", 1926., 5.14, 5.14, "", 2449., 60.19, 786559., 3.952, 26.3, 5.305, 
  2.837, 7435.047, "", 373.159, 11.62, "", "", 77.159, 1.6, 69.91, 0.682}, 
 {"GUY", "South America", "Guyana", "2021-04-04", 10580., 40., 58.857, 243., 
  6., 2.286, 13450.994, 50.854, 74.829, 308.941, 7.628, 2.906, 1.13, "", "", 
  "", "", "", "", "", "", "", "", "", "", "", "", "", "", "", "", "", "", "", 
  2074., "", "", "", 2637., 60.19, 786559., 3.952, 26.3, 5.305, 2.837, 
  7435.047, "", 373.159, 11.62, "", "", 77.159, 1.6, 69.91, 0.682}, 
 {"GUY", "South America", "Guyana", "2021-04-05", 10606., 26., 60.571, 246., 
  3., 2.429, 13484.049, 33.055, 77.008, 312.755, 3.814, 3.088, 1.13, "", "", 
  "", "", "", "", "", "", "", "", "", "", "", "", "", "", "", "", "", "", "", 
  2221., "", "", "", 2824., 60.19, 786559., 3.952, 26.3, 5.305, 2.837, 
  7435.047, "", 373.159, 11.62, "", "", 77.159, 1.6, 69.91, 0.682}, 
 {"GUY", "South America", "Guyana", "2021-04-06", 10637., 31., 63.571, 247., 
  1., 2.286, 13523.461, 39.412, 80.822, 314.026, 1.271, 2.906, 1.13, "", "", 
  "", "", "", "", "", "", "", "", "", "", "", "", "", "", "", "", "", "", "", 
  2368., "", "", "", 3011., 60.19, 786559., 3.952, 26.3, 5.305, 2.837, 
  7435.047, "", 373.159, 11.62, "", "", 77.159, 1.6, 69.91, 0.682}, 
 {"GUY", "South America", "Guyana", "2021-04-07", 10718., 81., 67., 250., 3., 
  2.714, 13626.441, 102.98, 85.181, 317.84, 3.814, 3.451, 1.14, "", "", "", 
  "", "", "", "", "", "", "", "", "", "", "", "", "", "", "", "", "", "", 
  2515., "", "", "", 3197., 60.19, 786559., 3.952, 26.3, 5.305, 2.837, 
  7435.047, "", 373.159, 11.62, "", "", 77.159, 1.6, 69.91, 0.682}, 
 {"GUY", "South America", "Guyana", "2021-04-08", 10853., 135., 68.286, 252., 
  2., 2.714, 13798.075, 171.634, 86.816, 320.383, 2.543, 3.451, 1.14, "", "", 
  "", "", "", "", "", "", "", "", "", "", "", "", "", "", "", "", "", "", "", 
  2498., "", "", "", 3176., 60.19, 786559., 3.952, 26.3, 5.305, 2.837, 
  7435.047, "", 373.159, 11.62, "", "", 77.159, 1.6, 69.91, 0.682}, 
 {"GUY", "South America", "Guyana", "2021-04-09", 10958., 105., 73.143, 252., 
  0., 2.429, 13931.568, 133.493, 92.991, 320.383, 0., 3.088, 1.15, "", "", 
  "", "", "", "", "", "", "", "", "", "", "", "", "", "", "", "", "", "", "", 
  2480., "", "", "", 3153., 60.19, 786559., 3.952, 26.3, 5.305, 2.837, 
  7435.047, "", 373.159, 11.62, "", "", 77.159, 1.6, 69.91, 0.682}, 
 {"GUY", "South America", "Guyana", "2021-04-10", 11044., 86., 72., 252., 0., 
  2.143, 14040.905, 109.337, 91.538, 320.383, 0., 2.724, 1.15, "", "", "", 
  "", "", "", "", "", "", "", "", "", "", "", "", "", "", "", "", "", "", 
  2463., "", "", "", 3131., 60.19, 786559., 3.952, 26.3, 5.305, 2.837, 
  7435.047, "", 373.159, 11.62, "", "", 77.159, 1.6, 69.91, 0.682}, 
 {"GUY", "South America", "Guyana", "2021-04-11", 11149., 105., 81.286, 255., 
  3., 1.714, 14174.398, 133.493, 103.343, 324.197, 3.814, 2.179, 1.15, "", 
  "", "", "", "", "", "", "", "", "", "", "", "", "", "", "", "", 60172., 
  60172., "", "", 2463., 7.65, 7.65, "", 3131., 60.19, 786559., 3.952, 26.3, 
  5.305, 2.837, 7435.047, "", 373.159, 11.62, "", "", 77.159, 1.6, 69.91, 
  0.682}, {"GUY", "South America", "Guyana", "2021-04-12", 11189., 40., 
  83.286, 257., 2., 1.571, 14225.252, 50.854, 105.886, 326.74, 2.543, 1.998, 
  1.15, "", "", "", "", "", "", "", "", "", "", "", "", "", "", "", "", "", 
  "", "", "", "", 2591., "", "", "", 3294., 60.19, 786559., 3.952, 26.3, 
  5.305, 2.837, 7435.047, "", 373.159, 11.62, "", "", 77.159, 1.6, 69.91, 
  0.682}, {"GUY", "South America", "Guyana", "2021-04-13", 11277., 88., 
  91.429, 258., 1., 1.571, 14337.132, 111.88, 116.239, 328.011, 1.271, 1.998, 
  1.15, "", "", "", "", "", "", "", "", "", "", "", "", "", "", "", "", "", 
  "", "", "", "", 2718., "", "", "", 3456., 60.19, 786559., 3.952, 26.3, 
  5.305, 2.837, 7435.047, "", 373.159, 11.62, "", "", 77.159, 1.6, 69.91, 
  0.682}, {"GUY", "South America", "Guyana", "2021-04-14", 11374., 97., 
  93.714, 260., 2., 1.429, 14460.454, 123.322, 119.145, 330.554, 2.543, 
  1.816, 1.14, "", "", "", "", "", "", "", "", "", "", "", "", "", "", "", 
  "", "", "", "", "", "", 2846., "", "", "", 3618., 60.19, 786559., 3.952, 
  26.3, 5.305, 2.837, 7435.047, "", 373.159, 11.62, "", "", 77.159, 1.6, 
  69.91, 0.682}, {"GUY", "South America", "Guyana", "2021-04-15", 11527., 
  153., 96.286, 263., 3., 1.571, 14654.972, 194.518, 122.414, 334.368, 3.814, 
  1.998, 1.14, "", "", "", "", "", "", "", "", "", "", "", "", "", "", "", 
  "", "", 73600., 73000., 600., "", 2974., 9.36, 9.28, 0.08, 3781., 60.19, 
  786559., 3.952, 26.3, 5.305, 2.837, 7435.047, "", 373.159, 11.62, "", "", 
  77.159, 1.6, 69.91, 0.682}, {"GUY", "South America", "Guyana", 
  "2021-04-16", 11642., 115., 97.714, 267., 4., 2.143, 14801.178, 146.206, 
  124.23, 339.453, 5.085, 2.724, 1.14, "", "", "", "", "", "", "", "", "", 
  "", "", "", "", "", "", "", "", "", "", "", "", 3336., "", "", "", 4241., 
  60.19, 786559., 3.952, 26.3, 5.305, 2.837, 7435.047, "", 373.159, 11.62, 
  "", "", 77.159, 1.6, 69.91, 0.682}, {"GUY", "South America", "Guyana", 
  "2021-04-17", 11762., 120., 102.571, 268., 1., 2.286, 14953.742, 152.563, 
  130.405, 340.725, 1.271, 2.906, 1.14, "", "", "", "", "", "", "", "", "", 
  "", "", "", "", "", "", "", "", "", "", "", "", 3699., "", "", "", 4703., 
  60.19, 786559., 3.952, 26.3, 5.305, 2.837, 7435.047, "", 373.159, 11.62, 
  "", "", 77.159, 1.6, 69.91, 0.682}, {"GUY", "South America", "Guyana", 
  "2021-04-18", 11863., 101., 102., 271., 3., 2.286, 15082.149, 128.407, 
  129.679, 344.539, 3.814, 2.906, 1.14, "", "", "", "", "", "", "", "", "", 
  "", "", "", "", "", "", "", "", "", "", "", "", 4061., "", "", "", 5163., 
  60.19, 786559., 3.952, 26.3, 5.305, 2.837, 7435.047, "", 373.159, 11.62, 
  "", "", 77.159, 1.6, 69.91, 0.682}, {"GUY", "South America", "Guyana", 
  "2021-04-19", 11901., 38., 101.714, 271., 0., 2., 15130.461, 48.312, 
  129.316, 344.539, 0., 2.543, 1.13, "", "", "", "", "", "", "", "", "", "", 
  "", "", "", "", "", "", "", "", "", "", "", 4296., "", "", "", 5462., 
  60.19, 786559., 3.952, 26.3, 5.305, 2.837, 7435.047, "", 373.159, 11.62, 
  "", "", 77.159, 1.6, 69.91, 0.682}, {"GUY", "South America", "Guyana", 
  "2021-04-20", 11972., 71., 99.286, 273., 2., 2.143, 15220.727, 90.267, 
  126.228, 347.081, 2.543, 2.724, 1.13, "", "", "", "", "", "", "", "", "", 
  "", "", "", "", "", "", "", "", "", "", "", "", 4530., "", "", "", 5759., 
  60.19, 786559., 3.952, 26.3, 5.305, 2.837, 7435.047, "", 373.159, 11.62, 
  "", "", 77.159, 1.6, 69.91, 0.682}, {"GUY", "South America", "Guyana", 
  "2021-04-21", 12132., 160., 108.286, 274., 1., 2., 15424.145, 203.418, 
  137.67, 348.353, 1.271, 2.543, 1.13, "", "", "", "", "", "", "", "", "", 
  "", "", "", "", "", "", "", "", "", "", "", "", 4765., "", "", "", 6058., 
  60.19, 786559., 3.952, 26.3, 5.305, 2.837, 7435.047, "", 373.159, 11.62, 
  "", "", 77.159, 1.6, 69.91, 0.682}, {"GUY", "South America", "Guyana", 
  "2021-04-22", 12234., 102., 101., 277., 3., 2., 15553.824, 129.679, 
  128.407, 352.167, 3.814, 2.543, 1.13, "", "", "", "", "", "", "", "", "", 
  "", "", "", "", "", "", "", "", "", "", "", "", 5000., "", "", "", 6357., 
  60.19, 786559., 3.952, 26.3, 5.305, 2.837, 7435.047, "", 373.159, 11.62, 
  "", "", 77.159, 1.6, 69.91, 0.682}, {"GUY", "South America", "Guyana", 
  "2021-04-23", 12448., 214., 115.143, 277., 0., 1.429, 15825.895, 272.071, 
  146.388, 352.167, 0., 1.816, 1.12, "", "", "", "", "", "", "", "", "", "", 
  "", "", "", "", "", "", "", 113596., 111825., 1771., "", 5000., 14.44, 
  14.22, 0.23, 6357., 60.19, 786559., 3.952, 26.3, 5.305, 2.837, 7435.047, 
  "", 373.159, 11.62, "", "", 77.159, 1.6, 69.91, 0.682}, 
 {"GUY", "South America", "Guyana", "2021-04-24", 12600., 152., 119.714, 
  279., 2., 1.571, 16019.142, 193.247, 152.2, 354.71, 2.543, 1.998, 1.12, "", 
  "", "", "", "", "", "", "", "", "", "", "", "", "", "", "", "", "", "", "", 
  "", 4914., "", "", "", 6247., 60.19, 786559., 3.952, 26.3, 5.305, 2.837, 
  7435.047, "", 373.159, 11.62, "", "", 77.159, 1.6, 69.91, 0.682}, 
 {"GUY", "South America", "Guyana", "2021-04-25", 12703., 103., 120., 284., 
  5., 1.857, 16150.092, 130.95, 152.563, 361.066, 6.357, 2.361, 1.11, "", "", 
  "", "", "", "", "", "", "", "", "", "", "", "", "", "", "", "", "", "", "", 
  4829., "", "", "", 6139., 60.19, 786559., 3.952, 26.3, 5.305, 2.837, 
  7435.047, "", 373.159, 11.62, "", "", 77.159, 1.6, 69.91, 0.682}, 
 {"GUY", "South America", "Guyana", "2021-04-26", 12754., 51., 121.857, 287., 
  3., 2.286, 16214.931, 64.839, 154.924, 364.88, 3.814, 2.906, 1.11, "", "", 
  "", "", "", "", "", "", "", "", "", "", "", "", "", "", "", 126800., 
  124000., 2800., "", 4743., 16.12, 15.76, 0.36, 6030., 60.19, 786559., 
  3.952, 26.3, 5.305, 2.837, 7435.047, "", 373.159, 11.62, "", "", 77.159, 
  1.6, 69.91, 0.682}, {"GUY", "South America", "Guyana", "2021-04-27", 
  12826., 72., 122., 291., 4., 2.571, 16306.469, 91.538, 155.106, 369.966, 
  5.085, 3.269, 1.1, "", "", "", "", "", "", "", "", "", "", "", "", "", "", 
  "", "", "", "", "", "", "", 4410., "", "", "", 5607., 60.19, 786559., 
  3.952, 26.3, 5.305, 2.837, 7435.047, "", 373.159, 11.62, "", "", 77.159, 
  1.6, 69.91, 0.682}, {"GUY", "South America", "Guyana", "2021-04-28", 
  12963., 137., 118.714, 293., 2., 2.714, 16480.645, 174.176, 150.929, 
  372.509, 2.543, 3.451, 1.09, "", "", "", "", "", "", "", "", "", "", "", 
  "", "", "", "", "", "", "", "", "", "", 4077., "", "", "", 5183., 60.19, 
  786559., 3.952, 26.3, 5.305, 2.837, 7435.047, "", 373.159, 11.62, "", "", 
  77.159, 1.6, 69.91, 0.682}, {"GUY", "South America", "Guyana", 
  "2021-04-29", 13106., 143., 124.571, 295., 2., 2.571, 16662.45, 181.805, 
  158.375, 375.051, 2.543, 3.269, 1.09, "", "", "", "", "", "", "", "", "", 
  "", "", "", "", "", "", "", "", "", "", "", "", 3745., "", "", "", 4761., 
  60.19, 786559., 3.952, 26.3, 5.305, 2.837, 7435.047, "", 373.159, 11.62, 
  "", "", 77.159, 1.6, 69.91, 0.682}, {"GUY", "South America", "Guyana", 
  "2021-04-30", 13283., 177., 119.286, 296., 1., 2.714, 16887.481, 225.031, 
  151.655, 376.323, 1.271, 3.451, 1.09, "", "", "", "", "", "", "", "", "", 
  "", "", "", "", "", "", "", "", "", "", "", "", 3412., "", "", "", 4338., 
  60.19, 786559., 3.952, 26.3, 5.305, 2.837, 7435.047, "", 373.159, 11.62, 
  "", "", 77.159, 1.6, 69.91, 0.682}, {"GUY", "South America", "Guyana", 
  "2021-05-01", 13404., 121., 114.857, 298., 2., 2.714, 17041.315, 153.835, 
  146.025, 378.865, 2.543, 3.451, 1.08, "", "", "", "", "", "", "", "", "", 
  "", "", "", "", "", "", "", "", "", "", "", "", 3164., "", "", "", 4023., 
  60.19, 786559., 3.952, 26.3, 5.305, 2.837, 7435.047, "", 373.159, 11.62, 
  "", "", 77.159, 1.6, 69.91, 0.682}, {"GUY", "South America", "Guyana", 
  "2021-05-02", 13518., 114., 116.429, 299., 1., 2.143, 17186.25, 144.935, 
  148.023, 380.137, 1.271, 2.724, 1.08, "", "", "", "", "", "", "", "", "", 
  "", "", "", "", "", "", "", "", "", "", "", "", 2917., "", "", "", 3709., 
  60.19, 786559., 3.952, 26.3, 5.305, 2.837, 7435.047, "", 373.159, 11.62, 
  "", "", 77.159, 1.6, 69.91, 0.682}, {"GUY", "South America", "Guyana", 
  "2021-05-03", 13564., 46., 115.714, 303., 4., 2.286, 17244.733, 58.483, 
  147.115, 385.222, 5.085, 2.906, 1.08, "", "", "", "", "", "", "", "", "", 
  "", "", "", "", "", "", "", "", "", "", "", "", 2669., "", "", "", 3393., 
  60.19, 786559., 3.952, 26.3, 5.305, 2.837, 7435.047, "", 373.159, 11.62, 
  "", "", 77.159, 1.6, 69.91, 0.682}, {"GUY", "South America", "Guyana", 
  "2021-05-04", 13656., 92., 118.571, 306., 3., 2.143, 17361.698, 116.965, 
  150.747, 389.036, 3.814, 2.724, 1.07, "", "", "", "", "", "", "", "", "", 
  "", "", "", "", "", "", "", "", "", "", "", "", 2669., "", "", "", 3393., 
  60.19, 786559., 3.952, 26.3, 5.305, 2.837, 7435.047, "", 373.159, 11.62, 
  "", "", 77.159, 1.6, 69.91, 0.682}, {"GUY", "South America", "Guyana", 
  "2021-05-05", 13829., 173., 123.714, 308., 2., 2.143, 17581.644, 219.945, 
  157.285, 391.579, 2.543, 2.724, 1.07, "", "", "", "", "", "", "", "", "", 
  "", "", "", "", "", "", "", "", "", "", "", "", 2669., "", "", "", 3393., 
  60.19, 786559., 3.952, 26.3, 5.305, 2.837, 7435.047, "", 373.159, 11.62, 
  "", "", 77.159, 1.6, 69.91, 0.682}, {"GUY", "South America", "Guyana", 
  "2021-05-06", 13957., 128., 121.571, 310., 2., 2.143, 17744.378, 162.734, 
  154.561, 394.122, 2.543, 2.724, 1.07, "", "", "", "", "", "", "", "", "", 
  "", "", "", "", "", "", "", "", 153494., 150694., 2800., "", 2669., 19.51, 
  19.16, 0.36, 3393., 60.19, 786559., 3.952, 26.3, 5.305, 2.837, 7435.047, 
  "", 373.159, 11.62, "", "", 77.159, 1.6, 69.91, 0.682}, 
 {"GUY", "South America", "Guyana", "2021-05-07", 14073., 116., 112.857, 
  314., 4., 2.571, 17891.856, 147.478, 143.482, 399.207, 5.085, 3.269, 1.06, 
  "", "", "", "", "", "", "", "", "", "", "", "", "", "", "", "", "", "", "", 
  "", "", 2981., "", "", "", 3790., 60.19, 786559., 3.952, 26.3, 5.305, 
  2.837, 7435.047, "", 373.159, 11.62, "", "", 77.159, 1.6, 69.91, 0.682}, 
 {"GUY", "South America", "Guyana", "2021-05-08", 14203., 130., 114.143, 
  323., 9., 3.571, 18057.132, 165.277, 145.117, 410.649, 11.442, 4.541, 1.06, 
  "", "", "", "", "", "", "", "", "", "", "", "", "", "", "", "", "", "", "", 
  "", "", 3292., "", "", "", 4185., 60.19, 786559., 3.952, 26.3, 5.305, 
  2.837, 7435.047, "", 373.159, 11.62, "", "", 77.159, 1.6, 69.91, 0.682}, 
 {"GUY", "South America", "Guyana", "2021-05-09", 14362., 159., 120.571, 
  325., 2., 3.714, 18259.279, 202.146, 153.29, 413.192, 2.543, 4.722, 1.06, 
  "", "", "", "", "", "", "", "", "", "", "", "", "", "", "", "", "", "", "", 
  "", "", 3603., "", "", "", 4581., 60.19, 786559., 3.952, 26.3, 5.305, 
  2.837, 7435.047, "", 373.159, 11.62, "", "", 77.159, 1.6, 69.91, 0.682}, 
 {"GUY", "South America", "Guyana", "2021-05-10", 14442., 80., 125.429, 327., 
  2., 3.429, 18360.988, 101.709, 159.465, 415.735, 2.543, 4.359, 1.06, "", 
  "", "", "", "", "", "", "", "", "", "", "", "", "", "", "", "", "", "", "", 
  "", 3915., "", "", "", 4977., 60.19, 786559., 3.952, 26.3, 5.305, 2.837, 
  7435.047, "", 373.159, 11.62, "", "", 77.159, 1.6, 69.91, 0.682}, 
 {"GUY", "South America", "Guyana", "2021-05-11", 14531., 89., 125., 331., 
  4., 3.571, 18474.139, 113.151, 158.92, 420.82, 5.085, 4.541, 1.06, "", "", 
  "", "", "", "", "", "", "", "", "", "", "", "", "", "", "", "", "", "", "", 
  4226., "", "", "", 5373., 60.19, 786559., 3.952, 26.3, 5.305, 2.837, 
  7435.047, "", 373.159, 11.62, "", "", 77.159, 1.6, 69.91, 0.682}, 
 {"GUY", "South America", "Guyana", "2021-05-12", 14659., 128., 118.571, 
  331., 0., 3.286, 18636.873, 162.734, 150.747, 420.82, 0., 4.177, 1.05, "", 
  "", "", "", "", "", "", "", "", "", "", "", "", "", "", "", "", "", "", "", 
  "", 4537., "", "", "", 5768., 71.3, 786559., 3.952, 26.3, 5.305, 2.837, 
  7435.047, "", 373.159, 11.62, "", "", 77.159, 1.6, 69.91, 0.682}, 
 {"GUY", "South America", "Guyana", "2021-05-13", 14845., 186., 126.857, 
  333., 2., 3.286, 18873.346, 236.473, 161.281, 423.363, 2.543, 4.177, 1.05, 
  "", "", "", "", "", "", "", "", "", "", "", "", "", "", "", "", "", "", "", 
  "", "", 4848., "", "", "", 6164., 71.3, 786559., 3.952, 26.3, 5.305, 2.837, 
  7435.047, "", 373.159, 11.62, "", "", 77.159, 1.6, 69.91, 0.682}, 
 {"GUY", "South America", "Guyana", "2021-05-14", 14988., 143., 130.714, 
  335., 2., 3., 19055.15, 181.805, 166.185, 425.906, 2.543, 3.814, 1.05, "", 
  "", "", "", "", "", "", "", "", "", "", "", "", "", "", "", "", "", "", "", 
  "", 4848., "", "", "", 6164., 71.3, 786559., 3.952, 26.3, 5.305, 2.837, 
  7435.047, "", 373.159, 11.62, "", "", 77.159, 1.6, 69.91, 0.682}, 
 {"GUY", "South America", "Guyana", "2021-05-15", 15168., 180., 137.857, 
  338., 3., 2.143, 19283.995, 228.845, 175.266, 429.72, 3.814, 2.724, 1.04, 
  "", "", "", "", "", "", "", "", "", "", "", "", "", "", "", "", "", "", "", 
  "", "", 4848., "", "", "", 6164., 71.3, 786559., 3.952, 26.3, 5.305, 2.837, 
  7435.047, "", 373.159, 11.62, "", "", 77.159, 1.6, 69.91, 0.682}, 
 {"GUY", "South America", "Guyana", "2021-05-16", 15271., 103., 129.857, 
  341., 3., 2.286, 19414.945, 130.95, 165.095, 433.534, 3.814, 2.906, 1.04, 
  "", "", "", "", "", "", "", "", "", "", "", "", "", "", "", "", "", "", "", 
  "", "", 4848., "", "", "", 6164., 71.3, 786559., 3.952, 26.3, 5.305, 2.837, 
  7435.047, "", 373.159, 11.62, "", "", 77.159, 1.6, 69.91, 0.682}, 
 {"GUY", "South America", "Guyana", "2021-05-17", 15352., 81., 130., 344., 
  3., 2.429, 19517.926, 102.98, 165.277, 437.348, 3.814, 3.088, 1.04, "", "", 
  "", "", "", "", "", "", "", "", "", "", "", "", "", "", "", "", "", "", "", 
  4848., "", "", "", 6164., 71.3, 786559., 3.952, 26.3, 5.305, 2.837, 
  7435.047, "", 373.159, 11.62, "", "", 77.159, 1.6, 69.91, 0.682}, 
 {"GUY", "South America", "Guyana", "2021-05-18", 15454., 102., 131.857, 
  345., 1., 2., 19647.604, 129.679, 167.638, 438.619, 1.271, 2.543, 1.03, "", 
  "", "", "", "", "", "", "", "", "", "", "", "", "", "", "", "", "", "", "", 
  "", 4848., "", "", "", 6164., 71.3, 786559., 3.952, 26.3, 5.305, 2.837, 
  7435.047, "", 373.159, 11.62, "", "", 77.159, 1.6, 69.91, 0.682}, 
 {"GUY", "South America", "Guyana", "2021-05-19", 15607., 153., 135.429, 
  349., 4., 2.571, 19842.122, 194.518, 172.179, 443.705, 5.085, 3.269, 1.03, 
  "", "", "", "", "", "", "", "", "", "", "", "", "", "", "", "", "", "", "", 
  "", "", 4848., "", "", "", 6164., 71.3, 786559., 3.952, 26.3, 5.305, 2.837, 
  7435.047, "", 373.159, 11.62, "", "", 77.159, 1.6, 69.91, 0.682}, 
 {"GUY", "South America", "Guyana", "2021-05-20", 15743., 136., 128.286, 
  349., 0., 2.286, 20015.027, 172.905, 163.097, 443.705, 0., 2.906, 1.02, "", 
  "", "", "", "", "", "", "", "", "", "", "", "", "", "", "", "", "", "", "", 
  "", 4848., "", "", "", 6164., 60.19, 786559., 3.952, 26.3, 5.305, 2.837, 
  7435.047, "", 373.159, 11.62, "", "", 77.159, 1.6, 69.91, 0.682}, 
 {"GUY", "South America", "Guyana", "2021-05-21", 15743., 0., 107.857, 349., 
  0., 2., 20015.027, 0., 137.125, 443.705, 0., 2.543, 1.02, "", "", "", "", 
  "", "", "", "", "", "", "", "", "", "", "", "", "", "", "", "", "", 4848., 
  "", "", "", 6164., 60.19, 786559., 3.952, 26.3, 5.305, 2.837, 7435.047, "", 
  373.159, 11.62, "", "", 77.159, 1.6, 69.91, 0.682}, 
 {"GUY", "South America", "Guyana", "2021-05-22", 16014., 271., 120.857, 
  355., 6., 2.429, 20359.566, 344.539, 153.653, 451.333, 7.628, 3.088, 1.03, 
  "", "", "", "", "", "", "", "", "", "", "", "", "", "", "", "", "", "", "", 
  "", "", 4848., "", "", "", 6164., 60.19, 786559., 3.952, 26.3, 5.305, 
  2.837, 7435.047, "", 373.159, 11.62, "", "", 77.159, 1.6, 69.91, 0.682}, 
 {"GUY", "South America", "Guyana", "2021-05-23", 16130., 116., 122.714, 
  359., 4., 2.571, 20507.044, 147.478, 156.014, 456.418, 5.085, 3.269, 1.02, 
  "", "", "", "", "", "", "", "", "", "", "", "", "", "", "", "", "", "", "", 
  "", "", 4848., "", "", "", 6164., 60.19, 786559., 3.952, 26.3, 5.305, 
  2.837, 7435.047, "", 373.159, 11.62, "", "", 77.159, 1.6, 69.91, 0.682}, 
 {"GUY", "South America", "Guyana", "2021-05-24", 16130., 0., 111.143, 359., 
  0., 2.143, 20507.044, 0., 141.303, 456.418, 0., 2.724, 1.02, "", "", "", 
  "", "", "", "", "", "", "", "", "", "", "", "", "", "", "", "", "", "", 
  4848., "", "", "", 6164., 60.19, 786559., 3.952, 26.3, 5.305, 2.837, 
  7435.047, "", 373.159, 11.62, "", "", 77.159, 1.6, 69.91, 0.682}, 
 {"GUY", "South America", "Guyana", "2021-05-25", 16235., 105., 111.571, 
  361., 2., 2.286, 20640.537, 133.493, 141.848, 458.961, 2.543, 2.906, 1.02, 
  "", "", "", "", "", "", "", "", "", "", "", "", "", "", "", "", "", 
  245614., 187234., 58380., "", 4848., 31.23, 23.8, 7.42, 6164., 60.19, 
  786559., 3.952, 26.3, 5.305, 2.837, 7435.047, "", 373.159, 11.62, "", "", 
  77.159, 1.6, 69.91, 0.682}, {"GUY", "South America", "Guyana", 
  "2021-05-26", 16556., 321., 135.571, 374., 13., 3.571, 21048.644, 408.107, 
  172.36, 475.489, 16.528, 4.541, 1.02, "", "", "", "", "", "", "", "", "", 
  "", "", "", "", "", "", "", "", "", "", "", "", 4674., "", "", "", 5942., 
  60.19, 786559., 3.952, 26.3, 5.305, 2.837, 7435.047, "", 373.159, 11.62, 
  "", "", 77.159, 1.6, 69.91, 0.682}, {"GUY", "South America", "Guyana", 
  "2021-05-27", 16654., 98., 130.143, 376., 2., 3.857, 21173.237, 124.593, 
  165.458, 478.032, 2.543, 4.904, 1.01, "", "", "", "", "", "", "", "", "", 
  "", "", "", "", "", "", "", "", "", "", "", "", 4499., "", "", "", 5720., 
  60.19, 786559., 3.952, 26.3, 5.305, 2.837, 7435.047, "", 373.159, 11.62, 
  "", "", 77.159, 1.6, 69.91, 0.682}, {"GUY", "South America", "Guyana", 
  "2021-05-28", 16724., 70., 140.143, 380., 4., 4.429, 21262.232, 88.995, 
  178.172, 483.117, 5.085, 5.63, 1., "", "", "", "", "", "", "", "", "", "", 
  "", "", "", "", "", "", "", "", "", "", "", 4325., "", "", "", 5499., 
  60.19, 786559., 3.952, 26.3, 5.305, 2.837, 7435.047, "", 373.159, 11.62, 
  "", "", 77.159, 1.6, 69.91, 0.682}, {"GUY", "South America", "Guyana", 
  "2021-05-29", 16822., 98., 115.429, 382., 2., 3.857, 21386.825, 124.593, 
  146.751, 485.66, 2.543, 4.904, 1., "", "", "", "", "", "", "", "", "", "", 
  "", "", "", "", "", "", "", "", "", "", "", 4150., "", "", "", 5276., 
  60.19, 786559., 3.952, 26.3, 5.305, 2.837, 7435.047, "", 373.159, 11.62, 
  "", "", 77.159, 1.6, 69.91, 0.682}, {"GUY", "South America", "Guyana", 
  "2021-05-30", 16910., 88., 111.429, 385., 3., 3.714, 21498.705, 111.88, 
  141.666, 489.474, 3.814, 4.722, 1., "", "", "", "", "", "", "", "", "", "", 
  "", "", "", "", "", "", "", "", "", "", "", 3976., "", "", "", 5055., 
  60.19, 786559., 3.952, 26.3, 5.305, 2.837, 7435.047, "", 373.159, 11.62, 
  "", "", 77.159, 1.6, 69.91, 0.682}, {"GUY", "South America", "Guyana", 
  "2021-05-31", 16952., 42., 117.429, 389., 4., 4.286, 21552.102, 53.397, 
  149.294, 494.559, 5.085, 5.449, 0.99, "", "", "", "", "", "", "", "", "", 
  "", "", "", "", "", "", "", "", "", "", "", "", 3801., "", "", "", 4832., 
  60.19, 786559., 3.952, 26.3, 5.305, 2.837, 7435.047, "", 373.159, 11.62, 
  "", "", 77.159, 1.6, 69.91, 0.682}, {"GUY", "South America", "Guyana", 
  "2021-06-01", 17114., 162., 125.571, 391., 2., 4.286, 21758.063, 205.96, 
  159.647, 497.102, 2.543, 5.449, 0.99, "", "", "", "", "", "", "", "", "", 
  "", "", "", "", "", "", "", "", "", "", "", "", 3626., "", "", "", 4610., 
  60.19, 786559., 3.952, 26.3, 5.305, 2.837, 7435.047, "", 373.159, 11.62, 
  "", "", 77.159, 1.6, 69.91, 0.682}, {"GUY", "South America", "Guyana", 
  "2021-06-02", 17257., 143., 100.143, 396., 5., 3.143, 21939.867, 181.805, 
  127.318, 503.459, 6.357, 3.996, 0.99, "", "", "", "", "", "", "", "", "", 
  "", "", "", "", "", "", "", "", 274625., 203847., 70778., "", 3626., 34.91, 
  25.92, 9., 4610., 60.19, 786559., 3.952, 26.3, 5.305, 2.837, 7435.047, "", 
  373.159, 11.62, "", "", 77.159, 1.6, 69.91, 0.682}, 
 {"GUY", "South America", "Guyana", "2021-06-03", 17376., 119., 103.143, 
  400., 4., 3.429, 22091.159, 151.292, 131.132, 508.544, 5.085, 4.359, 0.98, 
  "", "", "", "", "", "", "", "", "", "", "", "", "", "", "", "", "", "", "", 
  "", "", 3614., "", "", "", 4595., 60.19, 786559., 3.952, 26.3, 5.305, 
  2.837, 7435.047, "", 373.159, 11.62, "", "", 77.159, 1.6, 69.91, 0.682}, 
 {"GUY", "South America", "Guyana", "2021-06-04", 17459., 83., 105., 403., 
  3., 3.286, 22196.682, 105.523, 133.493, 512.358, 3.814, 4.177, 0.98, "", 
  "", "", "", "", "", "", "", "", "", "", "", "", "", "", "", "", "", "", "", 
  "", 3602., "", "", "", 4579., 60.19, 786559., 3.952, 26.3, 5.305, 2.837, 
  7435.047, "", 373.159, 11.62, "", "", 77.159, 1.6, 69.91, 0.682}, 
 {"GUY", "South America", "Guyana", "2021-06-05", 17617., 158., 113.571, 
  405., 2., 3.286, 22397.557, 200.875, 144.39, 514.901, 2.543, 4.177, 0.98, 
  "", "", "", "", "", "", "", "", "", "", "", "", "", "", "", "", "", 
  285247., 209835., 75412., "", 3590., 36.27, 26.68, 9.59, 4564., 60.19, 
  786559., 3.952, 26.3, 5.305, 2.837, 7435.047, "", 373.159, 11.62, "", "", 
  77.159, 1.6, 69.91, 0.682}, {"GUY", "South America", "Guyana", 
  "2021-06-06", 17665., 48., 107.857, 409., 4., 3.429, 22458.582, 61.025, 
  137.125, 519.986, 5.085, 4.359, 0.98, "", "", "", "", "", "", "", "", "", 
  "", "", "", "", "", "", "", "", "", "", "", "", "", "", "", "", "", 60.19, 
  786559., 3.952, 26.3, 5.305, 2.837, 7435.047, "", 373.159, 11.62, "", "", 
  77.159, 1.6, 69.91, 0.682}, {"GUY", "South America", "Guyana", 
  "2021-06-07", 17718., 53., 109.429, 411., 2., 3.143, 22525.964, 67.382, 
  139.123, 522.529, 2.543, 3.996, "", "", "", "", "", "", "", "", "", "", "", 
  "", "", "", "", "", "", "", "", "", "", "", "", "", "", "", "", 60.19, 
  786559., 3.952, 26.3, 5.305, 2.837, 7435.047, "", 373.159, 11.62, "", "", 
  77.159, 1.6, 69.91, 0.682}, {"HTI", "North America", "Haiti", "2020-03-20", 
  2., 2., "", "", "", "", 0.175, 0.175, "", "", "", "", "", "", "", "", "", 
  "", "", "", "", "", "", "", "", "", "", "", "", "", "", "", "", "", "", "", 
  "", "", "", 82.41, 1.1402533*^7, 398.448, 24.3, 4.8, 2.954, 1653.173, 23.5, 
  430.548, 6.65, 2.9, 23.1, 22.863, 0.7, 64., 0.51}, 
 {"HTI", "North America", "Haiti", "2020-03-21", 2., 0., "", "", "", "", 
  0.175, 0., "", "", "", "", "", "", "", "", "", "", "", "", "", "", "", "", 
  "", "", "", "", "", "", "", "", "", "", "", "", "", "", "", 82.41, 
  1.1402533*^7, 398.448, 24.3, 4.8, 2.954, 1653.173, 23.5, 430.548, 6.65, 
  2.9, 23.1, 22.863, 0.7, 64., 0.51}, {"HTI", "North America", "Haiti", 
  "2020-03-22", 2., 0., "", "", "", "", 0.175, 0., "", "", "", "", "", "", 
  "", "", "", "", "", "", "", "", "", "", "", "", "", "", "", "", "", "", "", 
  "", "", "", "", "", "", 82.41, 1.1402533*^7, 398.448, 24.3, 4.8, 2.954, 
  1653.173, 23.5, 430.548, 6.65, 2.9, 23.1, 22.863, 0.7, 64., 0.51}, 
 {"HTI", "North America", "Haiti", "2020-03-23", 2., 0., "", "", "", "", 
  0.175, 0., "", "", "", "", "", "", "", "", "", "", "", "", "", "", "", "", 
  "", "", "", "", "", "", "", "", "", "", "", "", "", "", "", 82.41, 
  1.1402533*^7, 398.448, 24.3, 4.8, 2.954, 1653.173, 23.5, 430.548, 6.65, 
  2.9, 23.1, 22.863, 0.7, 64., 0.51}, {"HTI", "North America", "Haiti", 
  "2020-03-24", 7., 5., "", "", "", "", 0.614, 0.438, "", "", "", "", "", "", 
  "", "", "", "", "", "", "", "", "", "", "", "", "", "", "", "", "", "", "", 
  "", "", "", "", "", "", 82.41, 1.1402533*^7, 398.448, 24.3, 4.8, 2.954, 
  1653.173, 23.5, 430.548, 6.65, 2.9, 23.1, 22.863, 0.7, 64., 0.51}, 
 {"HTI", "North America", "Haiti", "2020-03-25", 7., 0., 1., "", "", 0., 
  0.614, 0., 0.088, "", "", 0., "", "", "", "", "", "", "", "", "", "", "", 
  "", "", "", "", "", "", "", "", "", "", "", "", "", "", "", "", 82.41, 
  1.1402533*^7, 398.448, 24.3, 4.8, 2.954, 1653.173, 23.5, 430.548, 6.65, 
  2.9, 23.1, 22.863, 0.7, 64., 0.51}, {"HTI", "North America", "Haiti", 
  "2020-03-26", 8., 1., 1.143, "", "", 0., 0.702, 0.088, 0.1, "", "", 0., "", 
  "", "", "", "", "", "", "", "", "", "", "", "", "", "", "", "", "", "", "", 
  "", "", "", "", "", "", "", 82.41, 1.1402533*^7, 398.448, 24.3, 4.8, 2.954, 
  1653.173, 23.5, 430.548, 6.65, 2.9, 23.1, 22.863, 0.7, 64., 0.51}, 
 {"HTI", "North America", "Haiti", "2020-03-27", 8., 0., 0.857, "", "", 0., 
  0.702, 0., 0.075, "", "", 0., "", "", "", "", "", "", "", "", "", "", "", 
  "", "", "", "", "", "", "", "", "", "", "", "", "", "", "", "", 82.41, 
  1.1402533*^7, 398.448, 24.3, 4.8, 2.954, 1653.173, 23.5, 430.548, 6.65, 
  2.9, 23.1, 22.863, 0.7, 64., 0.51}, {"HTI", "North America", "Haiti", 
  "2020-03-28", 8., 0., 0.857, "", "", 0., 0.702, 0., 0.075, "", "", 0., "", 
  "", "", "", "", "", "", "", "", "", "", "", "", "", "", "", "", "", "", "", 
  "", "", "", "", "", "", "", 82.41, 1.1402533*^7, 398.448, 24.3, 4.8, 2.954, 
  1653.173, 23.5, 430.548, 6.65, 2.9, 23.1, 22.863, 0.7, 64., 0.51}, 
 {"HTI", "North America", "Haiti", "2020-03-29", 8., 0., 0.857, "", "", 0., 
  0.702, 0., 0.075, "", "", 0., "", "", "", "", "", "", "", "", "", "", "", 
  "", "", "", "", "", "", "", "", "", "", "", "", "", "", "", "", 82.41, 
  1.1402533*^7, 398.448, 24.3, 4.8, 2.954, 1653.173, 23.5, 430.548, 6.65, 
  2.9, 23.1, 22.863, 0.7, 64., 0.51}, {"HTI", "North America", "Haiti", 
  "2020-03-30", 15., 7., 1.857, "", "", 0., 1.315, 0.614, 0.163, "", "", 0., 
  "", "", "", "", "", "", "", "", "", "", "", "", "", "", "", "", "", "", "", 
  "", "", "", "", "", "", "", "", 82.41, 1.1402533*^7, 398.448, 24.3, 4.8, 
  2.954, 1653.173, 23.5, 430.548, 6.65, 2.9, 23.1, 22.863, 0.7, 64., 0.51}, 
 {"HTI", "North America", "Haiti", "2020-03-31", 15., 0., 1.143, "", "", 0., 
  1.315, 0., 0.1, "", "", 0., "", "", "", "", "", "", "", "", "", "", "", "", 
  "", "", "", "", "", "", "", "", "", "", "", "", "", "", "", 82.41, 
  1.1402533*^7, 398.448, 24.3, 4.8, 2.954, 1653.173, 23.5, 430.548, 6.65, 
  2.9, 23.1, 22.863, 0.7, 64., 0.51}, {"HTI", "North America", "Haiti", 
  "2020-04-01", 15., 0., 1.143, "", "", 0., 1.315, 0., 0.1, "", "", 0., "", 
  "", "", "", "", "", "", "", "", "", "", "", "", "", "", "", "", "", "", "", 
  "", "", "", "", "", "", "", 82.41, 1.1402533*^7, 398.448, 24.3, 4.8, 2.954, 
  1653.173, 23.5, 430.548, 6.65, 2.9, 23.1, 22.863, 0.7, 64., 0.51}, 
 {"HTI", "North America", "Haiti", "2020-04-02", 16., 1., 1.143, "", "", 0., 
  1.403, 0.088, 0.1, "", "", 0., "", "", "", "", "", "", "", "", "", "", "", 
  "", "", "", "", "", "", "", "", "", "", "", "", "", "", "", "", 82.41, 
  1.1402533*^7, 398.448, 24.3, 4.8, 2.954, 1653.173, 23.5, 430.548, 6.65, 
  2.9, 23.1, 22.863, 0.7, 64., 0.51}, {"HTI", "North America", "Haiti", 
  "2020-04-03", 16., 0., 1.143, "", "", 0., 1.403, 0., 0.1, "", "", 0., "", 
  "", "", "", "", "", "", "", "", "", "", "", "", "", "", "", "", "", "", "", 
  "", "", "", "", "", "", "", 82.41, 1.1402533*^7, 398.448, 24.3, 4.8, 2.954, 
  1653.173, 23.5, 430.548, 6.65, 2.9, 23.1, 22.863, 0.7, 64., 0.51}, 
 {"HTI", "North America", "Haiti", "2020-04-04", 18., 2., 1.429, "", "", 0., 
  1.579, 0.175, 0.125, "", "", 0., "", "", "", "", "", "", "", "", "", "", 
  "", "", "", "", "", "", "", "", "", "", "", "", "", "", "", "", "", 82.41, 
  1.1402533*^7, 398.448, 24.3, 4.8, 2.954, 1653.173, 23.5, 430.548, 6.65, 
  2.9, 23.1, 22.863, 0.7, 64., 0.51}, {"HTI", "North America", "Haiti", 
  "2020-04-05", 18., 0., 1.429, "", "", 0., 1.579, 0., 0.125, "", "", 0., "", 
  "", "", "", "", "", "", "", "", "", "", "", "", "", "", "", "", "", "", "", 
  "", "", "", "", "", "", "", 82.41, 1.1402533*^7, 398.448, 24.3, 4.8, 2.954, 
  1653.173, 23.5, 430.548, 6.65, 2.9, 23.1, 22.863, 0.7, 64., 0.51}, 
 {"HTI", "North America", "Haiti", "2020-04-06", 21., 3., 0.857, "", "", 0., 
  1.842, 0.263, 0.075, "", "", 0., "", "", "", "", "", "", "", "", "", "", 
  "", "", "", "", "", "", "", "", "", "", "", "", "", "", "", "", "", 90.74, 
  1.1402533*^7, 398.448, 24.3, 4.8, 2.954, 1653.173, 23.5, 430.548, 6.65, 
  2.9, 23.1, 22.863, 0.7, 64., 0.51}, {"HTI", "North America", "Haiti", 
  "2020-04-07", 24., 3., 1.286, 1., 1., 0.143, 2.105, 0.263, 0.113, 0.088, 
  0.088, 0.013, "", "", "", "", "", "", "", "", "", "", "", "", "", "", "", 
  "", "", "", "", "", "", "", "", "", "", "", "", 90.74, 1.1402533*^7, 
  398.448, 24.3, 4.8, 2.954, 1653.173, 23.5, 430.548, 6.65, 2.9, 23.1, 
  22.863, 0.7, 64., 0.51}, {"HTI", "North America", "Haiti", "2020-04-08", 
  25., 1., 1.429, 1., 0., 0.143, 2.192, 0.088, 0.125, 0.088, 0., 0.013, "", 
  "", "", "", "", "", "", "", "", "", "", "", "", "", "", "", "", "", "", "", 
  "", "", "", "", "", "", "", 90.74, 1.1402533*^7, 398.448, 24.3, 4.8, 2.954, 
  1653.173, 23.5, 430.548, 6.65, 2.9, 23.1, 22.863, 0.7, 64., 0.51}, 
 {"HTI", "North America", "Haiti", "2020-04-09", 27., 2., 1.571, 1., 0., 
  0.143, 2.368, 0.175, 0.138, 0.088, 0., 0.013, "", "", "", "", "", "", "", 
  "", "", "", "", "", "", "", "", "", "", "", "", "", "", "", "", "", "", "", 
  "", 90.74, 1.1402533*^7, 398.448, 24.3, 4.8, 2.954, 1653.173, 23.5, 
  430.548, 6.65, 2.9, 23.1, 22.863, 0.7, 64., 0.51}, 
 {"HTI", "North America", "Haiti", "2020-04-10", 30., 3., 2., 2., 1., 0.286, 
  2.631, 0.263, 0.175, 0.175, 0.088, 0.025, "", "", "", "", "", "", "", "", 
  "", "", "", "", "", "", "", "", "", "", "", "", "", "", "", "", "", "", "", 
  90.74, 1.1402533*^7, 398.448, 24.3, 4.8, 2.954, 1653.173, 23.5, 430.548, 
  6.65, 2.9, 23.1, 22.863, 0.7, 64., 0.51}, {"HTI", "North America", "Haiti", 
  "2020-04-11", 30., 0., 1.714, 2., 0., 0.286, 2.631, 0., 0.15, 0.175, 0., 
  0.025, "", "", "", "", "", "", "", "", "", "", "", "", "", "", "", "", "", 
  "", "", "", "", "", "", "", "", "", "", 90.74, 1.1402533*^7, 398.448, 24.3, 
  4.8, 2.954, 1653.173, 23.5, 430.548, 6.65, 2.9, 23.1, 22.863, 0.7, 64., 
  0.51}, {"HTI", "North America", "Haiti", "2020-04-12", 31., 1., 1.857, 2., 
  0., 0.286, 2.719, 0.088, 0.163, 0.175, 0., 0.025, "", "", "", "", "", "", 
  "", "", "", "", "", "", "", "", "", "", "", "", "", "", "", "", "", "", "", 
  "", "", 90.74, 1.1402533*^7, 398.448, 24.3, 4.8, 2.954, 1653.173, 23.5, 
  430.548, 6.65, 2.9, 23.1, 22.863, 0.7, 64., 0.51}, 
 {"HTI", "North America", "Haiti", "2020-04-13", 31., 0., 1.429, 2., 0., 
  0.286, 2.719, 0., 0.125, 0.175, 0., 0.025, "", "", "", "", "", "", "", "", 
  "", "", "", "", "", "", "", "", "", "", "", "", "", "", "", "", "", "", "", 
  90.74, 1.1402533*^7, 398.448, 24.3, 4.8, 2.954, 1653.173, 23.5, 430.548, 
  6.65, 2.9, 23.1, 22.863, 0.7, 64., 0.51}, {"HTI", "North America", "Haiti", 
  "2020-04-14", 40., 9., 2.286, 3., 1., 0.286, 3.508, 0.789, 0.2, 0.263, 
  0.088, 0.025, "", "", "", "", "", "", "", "", "", "", "", "", "", "", "", 
  "", "", "", "", "", "", "", "", "", "", "", "", 90.74, 1.1402533*^7, 
  398.448, 24.3, 4.8, 2.954, 1653.173, 23.5, 430.548, 6.65, 2.9, 23.1, 
  22.863, 0.7, 64., 0.51}, {"HTI", "North America", "Haiti", "2020-04-15", 
  40., 0., 2.143, 3., 0., 0.286, 3.508, 0., 0.188, 0.263, 0., 0.025, "", "", 
  "", "", "", "", "", "", "", "", "", "", "", "", "", "", "", "", "", "", "", 
  "", "", "", "", "", "", 90.74, 1.1402533*^7, 398.448, 24.3, 4.8, 2.954, 
  1653.173, 23.5, 430.548, 6.65, 2.9, 23.1, 22.863, 0.7, 64., 0.51}, 
 {"HTI", "North America", "Haiti", "2020-04-16", 41., 1., 2., 3., 0., 0.286, 
  3.596, 0.088, 0.175, 0.263, 0., 0.025, "", "", "", "", "", "", "", "", "", 
  "", "", "", "", "", "", "", "", "", "", "", "", "", "", "", "", "", "", 
  90.74, 1.1402533*^7, 398.448, 24.3, 4.8, 2.954, 1653.173, 23.5, 430.548, 
  6.65, 2.9, 23.1, 22.863, 0.7, 64., 0.51}, {"HTI", "North America", "Haiti", 
  "2020-04-17", 41., 0., 1.571, 3., 0., 0.143, 3.596, 0., 0.138, 0.263, 0., 
  0.013, "", "", "", "", "", "", "", "", "", "", "", "", "", "", "", "", "", 
  "", "", "", "", "", "", "", "", "", "", 90.74, 1.1402533*^7, 398.448, 24.3, 
  4.8, 2.954, 1653.173, 23.5, 430.548, 6.65, 2.9, 23.1, 22.863, 0.7, 64., 
  0.51}, {"HTI", "North America", "Haiti", "2020-04-18", 43., 2., 1.857, 3., 
  0., 0.143, 3.771, 0.175, 0.163, 0.263, 0., 0.013, "", "", "", "", "", "", 
  "", "", "", "", "", "", "", "", "", "", "", "", "", "", "", "", "", "", "", 
  "", "", 90.74, 1.1402533*^7, 398.448, 24.3, 4.8, 2.954, 1653.173, 23.5, 
  430.548, 6.65, 2.9, 23.1, 22.863, 0.7, 64., 0.51}, 
 {"HTI", "North America", "Haiti", "2020-04-19", 44., 1., 1.857, 3., 0., 
  0.143, 3.859, 0.088, 0.163, 0.263, 0., 0.013, "", "", "", "", "", "", "", 
  "", "", "", "", "", "", "", "", "", "", "", "", "", "", "", "", "", "", "", 
  "", 93.52, 1.1402533*^7, 398.448, 24.3, 4.8, 2.954, 1653.173, 23.5, 
  430.548, 6.65, 2.9, 23.1, 22.863, 0.7, 64., 0.51}, 
 {"HTI", "North America", "Haiti", "2020-04-20", 44., 0., 1.857, 3., 0., 
  0.143, 3.859, 0., 0.163, 0.263, 0., 0.013, "", "", "", "", "", "", "", "", 
  "", "", "", "", "", "", "", "", "", "", "", "", "", "", "", "", "", "", "", 
  89.81, 1.1402533*^7, 398.448, 24.3, 4.8, 2.954, 1653.173, 23.5, 430.548, 
  6.65, 2.9, 23.1, 22.863, 0.7, 64., 0.51}, {"HTI", "North America", "Haiti", 
  "2020-04-21", 47., 3., 1., 3., 0., 0., 4.122, 0.263, 0.088, 0.263, 0., 0., 
  "", "", "", "", "", "", "", "", "", "", "", "", "", "", "", "", "", "", "", 
  "", "", "", "", "", "", "", "", 89.81, 1.1402533*^7, 398.448, 24.3, 4.8, 
  2.954, 1653.173, 23.5, 430.548, 6.65, 2.9, 23.1, 22.863, 0.7, 64., 0.51}, 
 {"HTI", "North America", "Haiti", "2020-04-22", 57., 10., 2.429, 3., 0., 0., 
  4.999, 0.877, 0.213, 0.263, 0., 0., "", "", "", "", "", "", "", "", "", "", 
  "", "", "", "", "", "", "", "", "", "", "", "", "", "", "", "", "", 89.81, 
  1.1402533*^7, 398.448, 24.3, 4.8, 2.954, 1653.173, 23.5, 430.548, 6.65, 
  2.9, 23.1, 22.863, 0.7, 64., 0.51}, {"HTI", "North America", "Haiti", 
  "2020-04-23", 58., 1., 2.429, 4., 1., 0.143, 5.087, 0.088, 0.213, 0.351, 
  0.088, 0.013, "", "", "", "", "", "", "", "", "", "", "", "", "", "", "", 
  "", "", "", "", "", "", "", "", "", "", "", "", 89.81, 1.1402533*^7, 
  398.448, 24.3, 4.8, 2.954, 1653.173, 23.5, 430.548, 6.65, 2.9, 23.1, 
  22.863, 0.7, 64., 0.51}, {"HTI", "North America", "Haiti", "2020-04-24", 
  62., 4., 3., 3., -1., 0., 5.437, 0.351, 0.263, 0.263, -0.088, 0., "", "", 
  "", "", "", "", "", "", "", "", "", "", "", "", "", "", "", "", "", "", "", 
  "", "", "", "", "", "", 89.81, 1.1402533*^7, 398.448, 24.3, 4.8, 2.954, 
  1653.173, 23.5, 430.548, 6.65, 2.9, 23.1, 22.863, 0.7, 64., 0.51}, 
 {"HTI", "North America", "Haiti", "2020-04-25", 72., 10., 4.143, 5., 2., 
  0.286, 6.314, 0.877, 0.363, 0.438, 0.175, 0.025, "", "", "", "", "", "", 
  "", "", "", "", "", "", "", "", "", "", "", "", "", "", "", "", "", "", "", 
  "", "", 89.81, 1.1402533*^7, 398.448, 24.3, 4.8, 2.954, 1653.173, 23.5, 
  430.548, 6.65, 2.9, 23.1, 22.863, 0.7, 64., 0.51}, 
 {"HTI", "North America", "Haiti", "2020-04-26", 72., 0., 4., 6., 1., 0.429, 
  6.314, 0., 0.351, 0.526, 0.088, 0.038, "", "", "", "", "", "", "", "", "", 
  "", "", "", "", "", "", "", "", "", "", "", "", "", "", "", "", "", "", 
  89.81, 1.1402533*^7, 398.448, 24.3, 4.8, 2.954, 1653.173, 23.5, 430.548, 
  6.65, 2.9, 23.1, 22.863, 0.7, 64., 0.51}, {"HTI", "North America", "Haiti", 
  "2020-04-27", 72., 0., 4., 6., 0., 0.429, 6.314, 0., 0.351, 0.526, 0., 
  0.038, "", "", "", "", "", "", "", "", "", "", "", "", "", "", "", "", "", 
  "", "", "", "", "", "", "", "", "", "", 89.81, 1.1402533*^7, 398.448, 24.3, 
  4.8, 2.954, 1653.173, 23.5, 430.548, 6.65, 2.9, 23.1, 22.863, 0.7, 64., 
  0.51}, {"HTI", "North America", "Haiti", "2020-04-28", 74., 2., 3.857, 6., 
  0., 0.429, 6.49, 0.175, 0.338, 0.526, 0., 0.038, "", "", "", "", "", "", 
  "", "", "", "", "", "", "", "", "", "", "", "", "", "", "", "", "", "", "", 
  "", "", 89.81, 1.1402533*^7, 398.448, 24.3, 4.8, 2.954, 1653.173, 23.5, 
  430.548, 6.65, 2.9, 23.1, 22.863, 0.7, 64., 0.51}, 
 {"HTI", "North America", "Haiti", "2020-04-29", 76., 2., 2.714, 6., 0., 
  0.429, 6.665, 0.175, 0.238, 0.526, 0., 0.038, "", "", "", "", "", "", "", 
  "", "", "", "", "", "", "", "", "", "", "", "", "", "", "", "", "", "", "", 
  "", 89.81, 1.1402533*^7, 398.448, 24.3, 4.8, 2.954, 1653.173, 23.5, 
  430.548, 6.65, 2.9, 23.1, 22.863, 0.7, 64., 0.51}, 
 {"HTI", "North America", "Haiti", "2020-04-30", 76., 0., 2.571, 6., 0., 
  0.286, 6.665, 0., 0.226, 0.526, 0., 0.025, "", "", "", "", "", "", "", "", 
  "", "", "", "", "", "", "", "", "", "", "", "", "", "", "", "", "", "", "", 
  89.81, 1.1402533*^7, 398.448, 24.3, 4.8, 2.954, 1653.173, 23.5, 430.548, 
  6.65, 2.9, 23.1, 22.863, 0.7, 64., 0.51}, {"HTI", "North America", "Haiti", 
  "2020-05-01", 76., 0., 2., 7., 1., 0.571, 6.665, 0., 0.175, 0.614, 0.088, 
  0.05, "", "", "", "", "", "", "", "", "", "", "", "", "", "", "", "", "", 
  "", "", "", "", "", "", "", "", "", "", 89.81, 1.1402533*^7, 398.448, 24.3, 
  4.8, 2.954, 1653.173, 23.5, 430.548, 6.65, 2.9, 23.1, 22.863, 0.7, 64., 
  0.51}, {"HTI", "North America", "Haiti", "2020-05-02", 81., 5., 1.286, 8., 
  1., 0.429, 7.104, 0.438, 0.113, 0.702, 0.088, 0.038, "", "", "", "", "", 
  "", "", "", "", "", "", "", "", "", "", "", "", "", "", "", "", "", "", "", 
  "", "", "", 89.81, 1.1402533*^7, 398.448, 24.3, 4.8, 2.954, 1653.173, 23.5, 
  430.548, 6.65, 2.9, 23.1, 22.863, 0.7, 64., 0.51}, 
 {"HTI", "North America", "Haiti", "2020-05-03", 85., 4., 1.857, 8., 0., 
  0.286, 7.454, 0.351, 0.163, 0.702, 0., 0.025, "", "", "", "", "", "", "", 
  "", "", "", "", "", "", "", "", "", "", "", "", "", "", "", "", "", "", "", 
  "", 89.81, 1.1402533*^7, 398.448, 24.3, 4.8, 2.954, 1653.173, 23.5, 
  430.548, 6.65, 2.9, 23.1, 22.863, 0.7, 64., 0.51}, 
 {"HTI", "North America", "Haiti", "2020-05-04", 85., 0., 1.857, 8., 0., 
  0.286, 7.454, 0., 0.163, 0.702, 0., 0.025, "", "", "", "", "", "", "", "", 
  "", "", "", "", "", "", "", "", "", "", "", "", "", "", "", "", "", "", "", 
  89.81, 1.1402533*^7, 398.448, 24.3, 4.8, 2.954, 1653.173, 23.5, 430.548, 
  6.65, 2.9, 23.1, 22.863, 0.7, 64., 0.51}, {"HTI", "North America", "Haiti", 
  "2020-05-05", 88., 3., 2., 9., 1., 0.429, 7.718, 0.263, 0.175, 0.789, 
  0.088, 0.038, "", "", "", "", "", "", "", "", "", "", "", "", "", "", "", 
  "", "", "", "", "", "", "", "", "", "", "", "", 89.81, 1.1402533*^7, 
  398.448, 24.3, 4.8, 2.954, 1653.173, 23.5, 430.548, 6.65, 2.9, 23.1, 
  22.863, 0.7, 64., 0.51}, {"HTI", "North America", "Haiti", "2020-05-06", 
  100., 12., 3.429, 11., 2., 0.714, 8.77, 1.052, 0.301, 0.965, 0.175, 0.063, 
  "", "", "", "", "", "", "", "", "", "", "", "", "", "", "", "", "", "", "", 
  "", "", "", "", "", "", "", "", 89.81, 1.1402533*^7, 398.448, 24.3, 4.8, 
  2.954, 1653.173, 23.5, 430.548, 6.65, 2.9, 23.1, 22.863, 0.7, 64., 0.51}, 
 {"HTI", "North America", "Haiti", "2020-05-07", 101., 1., 3.571, 12., 1., 
  0.857, 8.858, 0.088, 0.313, 1.052, 0.088, 0.075, 1.42, "", "", "", "", "", 
  "", "", "", "", "", "", "", "", "", "", "", "", "", "", "", "", "", "", "", 
  "", "", 89.81, 1.1402533*^7, 398.448, 24.3, 4.8, 2.954, 1653.173, 23.5, 
  430.548, 6.65, 2.9, 23.1, 22.863, 0.7, 64., 0.51}, 
 {"HTI", "North America", "Haiti", "2020-05-08", 108., 7., 4.571, 12., 0., 
  0.714, 9.472, 0.614, 0.401, 1.052, 0., 0.063, 1.42, "", "", "", "", "", "", 
  "", "", "", "", "", "", "", "", "", "", "", "", "", "", "", "", "", "", "", 
  "", 89.81, 1.1402533*^7, 398.448, 24.3, 4.8, 2.954, 1653.173, 23.5, 
  430.548, 6.65, 2.9, 23.1, 22.863, 0.7, 64., 0.51}, 
 {"HTI", "North America", "Haiti", "2020-05-09", 129., 21., 6.857, 12., 0., 
  0.571, 11.313, 1.842, 0.601, 1.052, 0., 0.05, 1.42, "", "", "", "", "", "", 
  "", "", "", "", "", "", "", "", "", "", "", "", "", "", "", "", "", "", "", 
  "", 89.81, 1.1402533*^7, 398.448, 24.3, 4.8, 2.954, 1653.173, 23.5, 
  430.548, 6.65, 2.9, 23.1, 22.863, 0.7, 64., 0.51}, 
 {"HTI", "North America", "Haiti", "2020-05-10", 146., 17., 8.714, 12., 0., 
  0.571, 12.804, 1.491, 0.764, 1.052, 0., 0.05, 1.42, "", "", "", "", "", "", 
  "", "", "", "", "", "", "", "", "", "", "", "", "", "", "", "", "", "", "", 
  "", 89.81, 1.1402533*^7, 398.448, 24.3, 4.8, 2.954, 1653.173, 23.5, 
  430.548, 6.65, 2.9, 23.1, 22.863, 0.7, 64., 0.51}, 
 {"HTI", "North America", "Haiti", "2020-05-11", 151., 5., 9.429, 12., 0., 
  0.571, 13.243, 0.438, 0.827, 1.052, 0., 0.05, 1.42, "", "", "", "", "", "", 
  "", "", "", "", "", "", "", "", "", "", "", "", "", "", "", "", "", "", "", 
  "", 89.81, 1.1402533*^7, 398.448, 24.3, 4.8, 2.954, 1653.173, 23.5, 
  430.548, 6.65, 2.9, 23.1, 22.863, 0.7, 64., 0.51}, 
 {"HTI", "North America", "Haiti", "2020-05-12", 172., 21., 12., 13., 1., 
  0.571, 15.084, 1.842, 1.052, 1.14, 0.088, 0.05, 1.43, "", "", "", "", "", 
  "", "", "", "", "", "", "", "", "", "", "", "", "", "", "", "", "", "", "", 
  "", "", 89.81, 1.1402533*^7, 398.448, 24.3, 4.8, 2.954, 1653.173, 23.5, 
  430.548, 6.65, 2.9, 23.1, 22.863, 0.7, 64., 0.51}, 
 {"HTI", "North America", "Haiti", "2020-05-13", 209., 37., 15.571, 16., 3., 
  0.714, 18.329, 3.245, 1.366, 1.403, 0.263, 0.063, 1.43, "", "", "", "", "", 
  "", "", "", "", "", "", "", "", "", "", "", "", "", "", "", "", "", "", "", 
  "", "", 89.81, 1.1402533*^7, 398.448, 24.3, 4.8, 2.954, 1653.173, 23.5, 
  430.548, 6.65, 2.9, 23.1, 22.863, 0.7, 64., 0.51}, 
 {"HTI", "North America", "Haiti", "2020-05-14", 219., 10., 16.857, 18., 2., 
  0.857, 19.206, 0.877, 1.478, 1.579, 0.175, 0.075, 1.43, "", "", "", "", "", 
  "", "", "", "", "", "", "", "", "", "", "", "", "", "", "", "", "", "", "", 
  "", "", 89.81, 1.1402533*^7, 398.448, 24.3, 4.8, 2.954, 1653.173, 23.5, 
  430.548, 6.65, 2.9, 23.1, 22.863, 0.7, 64., 0.51}, 
 {"HTI", "North America", "Haiti", "2020-05-15", 234., 15., 18., 18., 0., 
  0.857, 20.522, 1.315, 1.579, 1.579, 0., 0.075, 1.43, "", "", "", "", "", 
  "", "", "", "", "", "", "", "", "", "", "", "", "", "", "", "", "", "", "", 
  "", "", 89.81, 1.1402533*^7, 398.448, 24.3, 4.8, 2.954, 1653.173, 23.5, 
  430.548, 6.65, 2.9, 23.1, 22.863, 0.7, 64., 0.51}, 
 {"HTI", "North America", "Haiti", "2020-05-16", 273., 39., 20.571, 20., 2., 
  1.143, 23.942, 3.42, 1.804, 1.754, 0.175, 0.1, 1.43, "", "", "", "", "", 
  "", "", "", "", "", "", "", "", "", "", "", "", "", "", "", "", "", "", "", 
  "", "", 89.81, 1.1402533*^7, 398.448, 24.3, 4.8, 2.954, 1653.173, 23.5, 
  430.548, 6.65, 2.9, 23.1, 22.863, 0.7, 64., 0.51}, 
 {"HTI", "North America", "Haiti", "2020-05-17", 310., 37., 23.429, 20., 0., 
  1.143, 27.187, 3.245, 2.055, 1.754, 0., 0.1, 1.43, "", "", "", "", "", "", 
  "", "", "", "", "", "", "", "", "", "", "", "", "", "", "", "", "", "", "", 
  "", 89.81, 1.1402533*^7, 398.448, 24.3, 4.8, 2.954, 1653.173, 23.5, 
  430.548, 6.65, 2.9, 23.1, 22.863, 0.7, 64., 0.51}, 
 {"HTI", "North America", "Haiti", "2020-05-18", 358., 48., 29.571, 20., 0., 
  1.143, 31.397, 4.21, 2.593, 1.754, 0., 0.1, 1.43, "", "", "", "", "", "", 
  "", "", "", "", "", "", "", "", "", "", "", "", "", "", "", "", "", "", "", 
  "", 89.81, 1.1402533*^7, 398.448, 24.3, 4.8, 2.954, 1653.173, 23.5, 
  430.548, 6.65, 2.9, 23.1, 22.863, 0.7, 64., 0.51}, 
 {"HTI", "North America", "Haiti", "2020-05-19", 456., 98., 40.571, 20., 0., 
  1., 39.991, 8.595, 3.558, 1.754, 0., 0.088, 1.43, "", "", "", "", "", "", 
  "", "", "", "", "", "", "", "", "", "", "", "", "", "", "", "", "", "", "", 
  "", 89.81, 1.1402533*^7, 398.448, 24.3, 4.8, 2.954, 1653.173, 23.5, 
  430.548, 6.65, 2.9, 23.1, 22.863, 0.7, 64., 0.51}, 
 {"HTI", "North America", "Haiti", "2020-05-20", 533., 77., 46.286, 21., 1., 
  0.714, 46.744, 6.753, 4.059, 1.842, 0.088, 0.063, 1.42, "", "", "", "", "", 
  "", "", "", "", "", "", "", "", "", "", "", "", "", "", "", "", "", "", "", 
  "", "", 89.81, 1.1402533*^7, 398.448, 24.3, 4.8, 2.954, 1653.173, 23.5, 
  430.548, 6.65, 2.9, 23.1, 22.863, 0.7, 64., 0.51}, 
 {"HTI", "North America", "Haiti", "2020-05-21", 596., 63., 53.857, 22., 1., 
  0.571, 52.269, 5.525, 4.723, 1.929, 0.088, 0.05, 1.42, "", "", "", "", "", 
  "", "", "", "", "", "", "", "", "", "", "", "", "", "", "", "", "", "", "", 
  "", "", 89.81, 1.1402533*^7, 398.448, 24.3, 4.8, 2.954, 1653.173, 23.5, 
  430.548, 6.65, 2.9, 23.1, 22.863, 0.7, 64., 0.51}, 
 {"HTI", "North America", "Haiti", "2020-05-22", 663., 67., 61.286, 22., 0., 
  0.571, 58.145, 5.876, 5.375, 1.929, 0., 0.05, 1.41, "", "", "", "", "", "", 
  "", "", "", "", "", "", "", "", "", "", "", "", "", "", "", "", "", "", "", 
  "", 89.81, 1.1402533*^7, 398.448, 24.3, 4.8, 2.954, 1653.173, 23.5, 
  430.548, 6.65, 2.9, 23.1, 22.863, 0.7, 64., 0.51}, 
 {"HTI", "North America", "Haiti", "2020-05-23", 734., 71., 65.857, 25., 3., 
  0.714, 64.372, 6.227, 5.776, 2.192, 0.263, 0.063, 1.4, "", "", "", "", "", 
  "", "", "", "", "", "", "", "", "", "", "", "", "", "", "", "", "", "", "", 
  "", "", 89.81, 1.1402533*^7, 398.448, 24.3, 4.8, 2.954, 1653.173, 23.5, 
  430.548, 6.65, 2.9, 23.1, 22.863, 0.7, 64., 0.51}, 
 {"HTI", "North America", "Haiti", "2020-05-24", 812., 78., 71.714, 25., 0., 
  0.714, 71.212, 6.841, 6.289, 2.192, 0., 0.063, 1.39, "", "", "", "", "", 
  "", "", "", "", "", "", "", "", "", "", "", "", "", "", "", "", "", "", "", 
  "", "", 89.81, 1.1402533*^7, 398.448, 24.3, 4.8, 2.954, 1653.173, 23.5, 
  430.548, 6.65, 2.9, 23.1, 22.863, 0.7, 64., 0.51}, 
 {"HTI", "North America", "Haiti", "2020-05-25", 865., 53., 72.429, 26., 1., 
  0.857, 75.86, 4.648, 6.352, 2.28, 0.088, 0.075, 1.38, "", "", "", "", "", 
  "", "", "", "", "", "", "", "", "", "", "", "", "", "", "", "", "", "", "", 
  "", "", 89.81, 1.1402533*^7, 398.448, 24.3, 4.8, 2.954, 1653.173, 23.5, 
  430.548, 6.65, 2.9, 23.1, 22.863, 0.7, 64., 0.51}, 
 {"HTI", "North America", "Haiti", "2020-05-26", 958., 93., 71.714, 27., 1., 
  1., 84.016, 8.156, 6.289, 2.368, 0.088, 0.088, 1.38, "", "", "", "", "", 
  "", "", "", "", "", "", "", "", "", "", "", "", "", "", "", "", "", "", "", 
  "", "", 89.81, 1.1402533*^7, 398.448, 24.3, 4.8, 2.954, 1653.173, 23.5, 
  430.548, 6.65, 2.9, 23.1, 22.863, 0.7, 64., 0.51}, 
 {"HTI", "North America", "Haiti", "2020-05-27", 1063., 105., 75.714, 31., 
  4., 1.429, 93.225, 9.208, 6.64, 2.719, 0.351, 0.125, 1.37, "", "", "", "", 
  "", "", "", "", "", "", "", "", "", "", "", "", "", "", "", "", "", "", "", 
  "", "", "", 89.81, 1.1402533*^7, 398.448, 24.3, 4.8, 2.954, 1653.173, 23.5, 
  430.548, 6.65, 2.9, 23.1, 22.863, 0.7, 64., 0.51}, 
 {"HTI", "North America", "Haiti", "2020-05-28", 1174., 111., 82.571, 33., 
  2., 1.571, 102.96, 9.735, 7.241, 2.894, 0.175, 0.138, 1.36, "", "", "", "", 
  "", "", "", "", "", "", "", "", "", "", "", "", "", "", "", "", "", "", "", 
  "", "", "", 89.81, 1.1402533*^7, 398.448, 24.3, 4.8, 2.954, 1653.173, 23.5, 
  430.548, 6.65, 2.9, 23.1, 22.863, 0.7, 64., 0.51}, 
 {"HTI", "North America", "Haiti", "2020-05-29", 1320., 146., 93.857, 34., 
  1., 1.714, 115.764, 12.804, 8.231, 2.982, 0.088, 0.15, 1.35, "", "", "", 
  "", "", "", "", "", "", "", "", "", "", "", "", "", "", "", "", "", "", "", 
  "", "", "", "", 89.81, 1.1402533*^7, 398.448, 24.3, 4.8, 2.954, 1653.173, 
  23.5, 430.548, 6.65, 2.9, 23.1, 22.863, 0.7, 64., 0.51}, 
 {"HTI", "North America", "Haiti", "2020-05-30", 1443., 123., 101.286, 35., 
  1., 1.429, 126.551, 10.787, 8.883, 3.069, 0.088, 0.125, 1.34, "", "", "", 
  "", "", "", "", "", "", "", "", "", "", "", "", "", "", "", "", "", "", "", 
  "", "", "", "", 89.81, 1.1402533*^7, 398.448, 24.3, 4.8, 2.954, 1653.173, 
  23.5, 430.548, 6.65, 2.9, 23.1, 22.863, 0.7, 64., 0.51}, 
 {"HTI", "North America", "Haiti", "2020-05-31", 1584., 141., 110.286, 35., 
  0., 1.429, 138.917, 12.366, 9.672, 3.069, 0., 0.125, 1.33, "", "", "", "", 
  "", "", "", "", "", "", "", "", "", "", "", "", "", "", "", "", "", "", "", 
  "", "", "", 89.81, 1.1402533*^7, 398.448, 24.3, 4.8, 2.954, 1653.173, 23.5, 
  430.548, 6.65, 2.9, 23.1, 22.863, 0.7, 64., 0.51}, 
 {"HTI", "North America", "Haiti", "2020-06-01", 1865., 281., 142.857, 41., 
  6., 2.143, 163.56, 24.644, 12.529, 3.596, 0.526, 0.188, 1.32, "", "", "", 
  "", "", "", "", "", "", "", "", "", "", "", "", "", "", "", "", "", "", "", 
  "", "", "", "", 89.81, 1.1402533*^7, 398.448, 24.3, 4.8, 2.954, 1653.173, 
  23.5, 430.548, 6.65, 2.9, 23.1, 22.863, 0.7, 64., 0.51}, 
 {"HTI", "North America", "Haiti", "2020-06-02", 2124., 259., 166.571, 44., 
  3., 2.429, 186.274, 22.714, 14.608, 3.859, 0.263, 0.213, 1.3, "", "", "", 
  "", "", "", "", "", "", "", "", "", "", "", "", "", "", "", "", "", "", "", 
  "", "", "", "", 80.56, 1.1402533*^7, 398.448, 24.3, 4.8, 2.954, 1653.173, 
  23.5, 430.548, 6.65, 2.9, 23.1, 22.863, 0.7, 64., 0.51}, 
 {"HTI", "North America", "Haiti", "2020-06-03", 2226., 102., 166.143, 45., 
  1., 2., 195.22, 8.945, 14.571, 3.946, 0.088, 0.175, 1.29, "", "", "", "", 
  "", "", "", "", "", "", "", "", "", "", "", "", "", "", "", "", "", "", "", 
  "", "", "", 80.56, 1.1402533*^7, 398.448, 24.3, 4.8, 2.954, 1653.173, 23.5, 
  430.548, 6.65, 2.9, 23.1, 22.863, 0.7, 64., 0.51}, 
 {"HTI", "North America", "Haiti", "2020-06-04", 2507., 281., 190.429, 48., 
  3., 2.143, 219.863, 24.644, 16.701, 4.21, 0.263, 0.188, 1.28, "", "", "", 
  "", "", "", "", "", "", "", "", "", "", "", "", "", "", "", "", "", "", "", 
  "", "", "", "", 80.56, 1.1402533*^7, 398.448, 24.3, 4.8, 2.954, 1653.173, 
  23.5, 430.548, 6.65, 2.9, 23.1, 22.863, 0.7, 64., 0.51}, 
 {"HTI", "North America", "Haiti", "2020-06-05", 2604., 97., 183.429, 50., 
  2., 2.286, 228.37, 8.507, 16.087, 4.385, 0.175, 0.2, 1.26, "", "", "", "", 
  "", "", "", "", "", "", "", "", "", "", "", "", "", "", "", "", "", "", "", 
  "", "", "", 80.56, 1.1402533*^7, 398.448, 24.3, 4.8, 2.954, 1653.173, 23.5, 
  430.548, 6.65, 2.9, 23.1, 22.863, 0.7, 64., 0.51}, 
 {"HTI", "North America", "Haiti", "2020-06-06", 2640., 36., 171., 50., 0., 
  2.143, 231.528, 3.157, 14.997, 4.385, 0., 0.188, 1.24, "", "", "", "", "", 
  "", "", "", "", "", "", "", "", "", "", "", "", "", "", "", "", "", "", "", 
  "", "", 80.56, 1.1402533*^7, 398.448, 24.3, 4.8, 2.954, 1653.173, 23.5, 
  430.548, 6.65, 2.9, 23.1, 22.863, 0.7, 64., 0.51}, 
 {"HTI", "North America", "Haiti", "2020-06-07", 2924., 284., 191.429, 50., 
  0., 2.143, 256.434, 24.907, 16.788, 4.385, 0., 0.188, 1.23, "", "", "", "", 
  "", "", "", "", "", "", "", "", "", "", "", "", "", "", "", "", "", "", "", 
  "", "", "", 80.56, 1.1402533*^7, 398.448, 24.3, 4.8, 2.954, 1653.173, 23.5, 
  430.548, 6.65, 2.9, 23.1, 22.863, 0.7, 64., 0.51}, 
 {"HTI", "North America", "Haiti", "2020-06-08", 3072., 148., 172.429, 50., 
  0., 1.286, 269.414, 12.98, 15.122, 4.385, 0., 0.113, 1.22, "", "", "", "", 
  "", "", "", "", "", "", "", "", "", "", "", "", "", "", "", "", "", "", "", 
  "", "", "", 80.56, 1.1402533*^7, 398.448, 24.3, 4.8, 2.954, 1653.173, 23.5, 
  430.548, 6.65, 2.9, 23.1, 22.863, 0.7, 64., 0.51}, 
 {"HTI", "North America", "Haiti", "2020-06-09", 3334., 262., 172.857, 51., 
  1., 1., 292.391, 22.977, 15.16, 4.473, 0.088, 0.088, 1.2, "", "", "", "", 
  "", "", "", "", "", "", "", "", "", "", "", "", "", "", "", "", "", "", "", 
  "", "", "", 80.56, 1.1402533*^7, 398.448, 24.3, 4.8, 2.954, 1653.173, 23.5, 
  430.548, 6.65, 2.9, 23.1, 22.863, 0.7, 64., 0.51}, 
 {"HTI", "North America", "Haiti", "2020-06-10", 3538., 204., 187.429, 54., 
  3., 1.286, 310.282, 17.891, 16.437, 4.736, 0.263, 0.113, 1.19, "", "", "", 
  "", "", "", "", "", "", "", "", "", "", "", "", "", "", "", "", "", "", "", 
  "", "", "", "", 80.56, 1.1402533*^7, 398.448, 24.3, 4.8, 2.954, 1653.173, 
  23.5, 430.548, 6.65, 2.9, 23.1, 22.863, 0.7, 64., 0.51}, 
 {"HTI", "North America", "Haiti", "2020-06-11", 3662., 124., 165., 56., 2., 
  1.143, 321.157, 10.875, 14.47, 4.911, 0.175, 0.1, 1.18, "", "", "", "", "", 
  "", "", "", "", "", "", "", "", "", "", "", "", "", "", "", "", "", "", "", 
  "", "", 80.56, 1.1402533*^7, 398.448, 24.3, 4.8, 2.954, 1653.173, 23.5, 
  430.548, 6.65, 2.9, 23.1, 22.863, 0.7, 64., 0.51}, 
 {"HTI", "North America", "Haiti", "2020-06-12", 3796., 134., 170.286, 58., 
  2., 1.143, 332.908, 11.752, 14.934, 5.087, 0.175, 0.1, 1.16, "", "", "", 
  "", "", "", "", "", "", "", "", "", "", "", "", "", "", "", "", "", "", "", 
  "", "", "", "", 80.56, 1.1402533*^7, 398.448, 24.3, 4.8, 2.954, 1653.173, 
  23.5, 430.548, 6.65, 2.9, 23.1, 22.863, 0.7, 64., 0.51}, 
 {"HTI", "North America", "Haiti", "2020-06-13", 3941., 145., 185.857, 64., 
  6., 2., 345.625, 12.716, 16.3, 5.613, 0.526, 0.175, 1.15, "", "", "", "", 
  "", "", "", "", "", "", "", "", "", "", "", "", "", "", "", "", "", "", "", 
  "", "", "", 80.56, 1.1402533*^7, 398.448, 24.3, 4.8, 2.954, 1653.173, 23.5, 
  430.548, 6.65, 2.9, 23.1, 22.863, 0.7, 64., 0.51}, 
 {"HTI", "North America", "Haiti", "2020-06-14", 3941., 0., 145.286, 64., 0., 
  2., 345.625, 0., 12.742, 5.613, 0., 0.175, 1.14, "", "", "", "", "", "", 
  "", "", "", "", "", "", "", "", "", "", "", "", "", "", "", "", "", "", "", 
  "", 80.56, 1.1402533*^7, 398.448, 24.3, 4.8, 2.954, 1653.173, 23.5, 
  430.548, 6.65, 2.9, 23.1, 22.863, 0.7, 64., 0.51}, 
 {"HTI", "North America", "Haiti", "2020-06-15", 4165., 224., 156.143, 70., 
  6., 2.857, 365.27, 19.645, 13.694, 6.139, 0.526, 0.251, 1.13, "", "", "", 
  "", "", "", "", "", "", "", "", "", "", "", "", "", "", "", "", "", "", "", 
  "", "", "", "", 80.56, 1.1402533*^7, 398.448, 24.3, 4.8, 2.954, 1653.173, 
  23.5, 430.548, 6.65, 2.9, 23.1, 22.863, 0.7, 64., 0.51}, 
 {"HTI", "North America", "Haiti", "2020-06-16", 4309., 144., 139.286, 73., 
  3., 3.143, 377.898, 12.629, 12.215, 6.402, 0.263, 0.276, 1.12, "", "", "", 
  "", "", "", "", "", "", "", "", "", "", "", "", "", "", "", "", "", "", "", 
  "", "", "", "", 80.56, 1.1402533*^7, 398.448, 24.3, 4.8, 2.954, 1653.173, 
  23.5, 430.548, 6.65, 2.9, 23.1, 22.863, 0.7, 64., 0.51}, 
 {"HTI", "North America", "Haiti", "2020-06-17", 4441., 132., 129., 76., 3., 
  3.143, 389.475, 11.576, 11.313, 6.665, 0.263, 0.276, 1.1, "", "", "", "", 
  "", "", "", "", "", "", "", "", "", "", "", "", "", "", "", "", "", "", "", 
  "", "", "", 80.56, 1.1402533*^7, 398.448, 24.3, 4.8, 2.954, 1653.173, 23.5, 
  430.548, 6.65, 2.9, 23.1, 22.863, 0.7, 64., 0.51}, 
 {"HTI", "North America", "Haiti", "2020-06-18", 4547., 106., 126.429, 80., 
  4., 3.429, 398.771, 9.296, 11.088, 7.016, 0.351, 0.301, 1.09, "", "", "", 
  "", "", "", "", "", "", "", "", "", "", "", "", "", "", "", "", "", "", "", 
  "", "", "", "", 80.56, 1.1402533*^7, 398.448, 24.3, 4.8, 2.954, 1653.173, 
  23.5, 430.548, 6.65, 2.9, 23.1, 22.863, 0.7, 64., 0.51}, 
 {"HTI", "North America", "Haiti", "2020-06-19", 4688., 141., 127.429, 82., 
  2., 3.429, 411.137, 12.366, 11.175, 7.191, 0.175, 0.301, 1.08, "", "", "", 
  "", "", "", "", "", "", "", "", "", "", "", "", "", "", "", "", "", "", "", 
  "", "", "", "", 80.56, 1.1402533*^7, 398.448, 24.3, 4.8, 2.954, 1653.173, 
  23.5, 430.548, 6.65, 2.9, 23.1, 22.863, 0.7, 64., 0.51}, 
 {"HTI", "North America", "Haiti", "2020-06-20", 4916., 228., 139.286, 84., 
  2., 2.857, 431.132, 19.996, 12.215, 7.367, 0.175, 0.251, 1.07, "", "", "", 
  "", "", "", "", "", "", "", "", "", "", "", "", "", "", "", "", "", "", "", 
  "", "", "", "", 80.56, 1.1402533*^7, 398.448, 24.3, 4.8, 2.954, 1653.173, 
  23.5, 430.548, 6.65, 2.9, 23.1, 22.863, 0.7, 64., 0.51}, 
 {"HTI", "North America", "Haiti", "2020-06-21", 4980., 64., 148.429, 87., 
  3., 3.286, 436.745, 5.613, 13.017, 7.63, 0.263, 0.288, 1.06, "", "", "", 
  "", "", "", "", "", "", "", "", "", "", "", "", "", "", "", "", "", "", "", 
  "", "", "", "", 80.56, 1.1402533*^7, 398.448, 24.3, 4.8, 2.954, 1653.173, 
  23.5, 430.548, 6.65, 2.9, 23.1, 22.863, 0.7, 64., 0.51}, 
 {"HTI", "North America", "Haiti", "2020-06-22", 5077., 97., 130.286, 88., 
  1., 2.571, 445.252, 8.507, 11.426, 7.718, 0.088, 0.226, 1.05, "", "", "", 
  "", "", "", "", "", "", "", "", "", "", "", "", "", "", "", "", "", "", "", 
  "", "", "", "", 80.56, 1.1402533*^7, 398.448, 24.3, 4.8, 2.954, 1653.173, 
  23.5, 430.548, 6.65, 2.9, 23.1, 22.863, 0.7, 64., 0.51}, 
 {"HTI", "North America", "Haiti", "2020-06-23", 5211., 134., 128.857, 88., 
  0., 2.143, 457.004, 11.752, 11.301, 7.718, 0., 0.188, 1.04, "", "", "", "", 
  "", "", "", "", "", "", "", "", "", "", "", "", "", "", "", "", "", "", "", 
  "", "", "", 77.78, 1.1402533*^7, 398.448, 24.3, 4.8, 2.954, 1653.173, 23.5, 
  430.548, 6.65, 2.9, 23.1, 22.863, 0.7, 64., 0.51}, 
 {"HTI", "North America", "Haiti", "2020-06-24", 5216., 5., 110.714, 88., 0., 
  1.714, 457.442, 0.438, 9.71, 7.718, 0., 0.15, 1.03, "", "", "", "", "", "", 
  "", "", "", "", "", "", "", "", "", "", "", "", "", "", "", "", "", "", "", 
  "", 77.78, 1.1402533*^7, 398.448, 24.3, 4.8, 2.954, 1653.173, 23.5, 
  430.548, 6.65, 2.9, 23.1, 22.863, 0.7, 64., 0.51}, 
 {"HTI", "North America", "Haiti", "2020-06-25", 5324., 108., 111., 89., 1., 
  1.286, 466.914, 9.472, 9.735, 7.805, 0.088, 0.113, 1.03, "", "", "", "", 
  "", "", "", "", "", "", "", "", "", "", "", "", "", "", "", "", "", "", "", 
  "", "", "", 77.78, 1.1402533*^7, 398.448, 24.3, 4.8, 2.954, 1653.173, 23.5, 
  430.548, 6.65, 2.9, 23.1, 22.863, 0.7, 64., 0.51}, 
 {"HTI", "North America", "Haiti", "2020-06-26", 5429., 105., 105.857, 92., 
  3., 1.429, 476.122, 9.208, 9.284, 8.068, 0.263, 0.125, 1.02, "", "", "", 
  "", "", "", "", "", "", "", "", "", "", "", "", "", "", "", "", "", "", "", 
  "", "", "", "", 77.78, 1.1402533*^7, 398.448, 24.3, 4.8, 2.954, 1653.173, 
  23.5, 430.548, 6.65, 2.9, 23.1, 22.863, 0.7, 64., 0.51}, 
 {"HTI", "North America", "Haiti", "2020-06-27", 5543., 114., 89.571, 96., 
  4., 1.714, 486.12, 9.998, 7.855, 8.419, 0.351, 0.15, 1.01, "", "", "", "", 
  "", "", "", "", "", "", "", "", "", "", "", "", "", "", "", "", "", "", "", 
  "", "", "", 77.78, 1.1402533*^7, 398.448, 24.3, 4.8, 2.954, 1653.173, 23.5, 
  430.548, 6.65, 2.9, 23.1, 22.863, 0.7, 64., 0.51}, 
 {"HTI", "North America", "Haiti", "2020-06-28", 5722., 179., 106., 98., 2., 
  1.571, 501.818, 15.698, 9.296, 8.595, 0.175, 0.138, 1.01, "", "", "", "", 
  "", "", "", "", "", "", "", "", "", "", "", "", "", "", "", "", "", "", "", 
  "", "", "", 77.78, 1.1402533*^7, 398.448, 24.3, 4.8, 2.954, 1653.173, 23.5, 
  430.548, 6.65, 2.9, 23.1, 22.863, 0.7, 64., 0.51}, 
 {"HTI", "North America", "Haiti", "2020-06-29", 5722., 0., 92.143, 98., 0., 
  1.429, 501.818, 0., 8.081, 8.595, 0., 0.125, 1., "", "", "", "", "", "", 
  "", "", "", "", "", "", "", "", "", "", "", "", "", "", "", "", "", "", "", 
  "", 77.78, 1.1402533*^7, 398.448, 24.3, 4.8, 2.954, 1653.173, 23.5, 
  430.548, 6.65, 2.9, 23.1, 22.863, 0.7, 64., 0.51}, 
 {"HTI", "North America", "Haiti", "2020-06-30", 5847., 125., 90.857, 104., 
  6., 2.286, 512.781, 10.962, 7.968, 9.121, 0.526, 0.2, 0.99, "", "", "", "", 
  "", "", "", "", "", "", "", "", "", "", "", "", "", "", "", "", "", "", "", 
  "", "", "", 72.22, 1.1402533*^7, 398.448, 24.3, 4.8, 2.954, 1653.173, 23.5, 
  430.548, 6.65, 2.9, 23.1, 22.863, 0.7, 64., 0.51}, 
 {"HTI", "North America", "Haiti", "2020-07-01", 5933., 86., 102.429, 105., 
  1., 2.429, 520.323, 7.542, 8.983, 9.208, 0.088, 0.213, 0.99, "", "", "", 
  "", "", "", "", "", "", "", "", "", "", "", "", "", "", "", "", "", "", "", 
  "", "", "", "", 72.22, 1.1402533*^7, 398.448, 24.3, 4.8, 2.954, 1653.173, 
  23.5, 430.548, 6.65, 2.9, 23.1, 22.863, 0.7, 64., 0.51}, 
 {"HTI", "North America", "Haiti", "2020-07-02", 5975., 42., 93., 105., 0., 
  2.286, 524.006, 3.683, 8.156, 9.208, 0., 0.2, 0.98, "", "", "", "", "", "", 
  "", "", "", "", "", "", "", "", "", "", "", "", "", "", "", "", "", "", "", 
  "", 72.22, 1.1402533*^7, 398.448, 24.3, 4.8, 2.954, 1653.173, 23.5, 
  430.548, 6.65, 2.9, 23.1, 22.863, 0.7, 64., 0.51}, 
 {"HTI", "North America", "Haiti", "2020-07-03", 6040., 65., 87.286, 107., 
  2., 2.143, 529.707, 5.7, 7.655, 9.384, 0.175, 0.188, 0.97, "", "", "", "", 
  "", "", "", "", "", "", "", "", "", "", "", "", "", "", "", "", "", "", "", 
  "", "", "", 72.22, 1.1402533*^7, 398.448, 24.3, 4.8, 2.954, 1653.173, 23.5, 
  430.548, 6.65, 2.9, 23.1, 22.863, 0.7, 64., 0.51}, 
 {"HTI", "North America", "Haiti", "2020-07-04", 6101., 61., 79.714, 110., 
  3., 2., 535.057, 5.35, 6.991, 9.647, 0.263, 0.175, 0.97, "", "", "", "", 
  "", "", "", "", "", "", "", "", "", "", "", "", "", "", "", "", "", "", "", 
  "", "", "", 72.22, 1.1402533*^7, 398.448, 24.3, 4.8, 2.954, 1653.173, 23.5, 
  430.548, 6.65, 2.9, 23.1, 22.863, 0.7, 64., 0.51}, 
 {"HTI", "North America", "Haiti", "2020-07-05", 6230., 129., 72.571, 110., 
  0., 1.714, 546.37, 11.313, 6.365, 9.647, 0., 0.15, 0.97, "", "", "", "", 
  "", "", "", "", "", "", "", "", "", "", "", "", "", "", "", "", "", "", "", 
  "", "", "", 72.22, 1.1402533*^7, 398.448, 24.3, 4.8, 2.954, 1653.173, 23.5, 
  430.548, 6.65, 2.9, 23.1, 22.863, 0.7, 64., 0.51}, 
 {"HTI", "North America", "Haiti", "2020-07-06", 6294., 64., 81.714, 113., 
  3., 2.143, 551.983, 5.613, 7.166, 9.91, 0.263, 0.188, 0.96, "", "", "", "", 
  "", "", "", "", "", "", "", "", "", "", "", "", "", "", "", "", "", "", "", 
  "", "", "", 72.22, 1.1402533*^7, 398.448, 24.3, 4.8, 2.954, 1653.173, 23.5, 
  430.548, 6.65, 2.9, 23.1, 22.863, 0.7, 64., 0.51}, 
 {"HTI", "North America", "Haiti", "2020-07-07", 6333., 39., 69.429, 113., 
  0., 1.286, 555.403, 3.42, 6.089, 9.91, 0., 0.113, 0.96, "", "", "", "", "", 
  "", "", "", "", "", "", "", "", "", "", "", "", "", "", "", "", "", "", "", 
  "", "", 72.22, 1.1402533*^7, 398.448, 24.3, 4.8, 2.954, 1653.173, 23.5, 
  430.548, 6.65, 2.9, 23.1, 22.863, 0.7, 64., 0.51}, 
 {"HTI", "North America", "Haiti", "2020-07-08", 6371., 38., 62.571, 113., 
  0., 1.143, 558.736, 3.333, 5.488, 9.91, 0., 0.1, 0.95, "", "", "", "", "", 
  "", "", "", "", "", "", "", "", "", "", "", "", "", "", "", "", "", "", "", 
  "", "", 72.22, 1.1402533*^7, 398.448, 24.3, 4.8, 2.954, 1653.173, 23.5, 
  430.548, 6.65, 2.9, 23.1, 22.863, 0.7, 64., 0.51}, 
 {"HTI", "North America", "Haiti", "2020-07-09", 6432., 61., 65.286, 117., 
  4., 1.714, 564.085, 5.35, 5.726, 10.261, 0.351, 0.15, 0.95, "", "", "", "", 
  "", "", "", "", "", "", "", "", "", "", "", "", "", "", "", "", "", "", "", 
  "", "", "", 72.22, 1.1402533*^7, 398.448, 24.3, 4.8, 2.954, 1653.173, 23.5, 
  430.548, 6.65, 2.9, 23.1, 22.863, 0.7, 64., 0.51}, 
 {"HTI", "North America", "Haiti", "2020-07-10", 6486., 54., 63.714, 123., 
  6., 2.286, 568.821, 4.736, 5.588, 10.787, 0.526, 0.2, 0.95, "", "", "", "", 
  "", "", "", "", "", "", "", "", "", "", "", "", "", "", "", "", "", "", "", 
  "", "", "", 72.22, 1.1402533*^7, 398.448, 24.3, 4.8, 2.954, 1653.173, 23.5, 
  430.548, 6.65, 2.9, 23.1, 22.863, 0.7, 64., 0.51}, 
 {"HTI", "North America", "Haiti", "2020-07-11", 6582., 96., 68.714, 130., 
  7., 2.857, 577.24, 8.419, 6.026, 11.401, 0.614, 0.251, 0.94, "", "", "", 
  "", "", "", "", "", "", "", "", "", "", "", "", "", "", "", "", "", "", "", 
  "", "", "", "", 72.22, 1.1402533*^7, 398.448, 24.3, 4.8, 2.954, 1653.173, 
  23.5, 430.548, 6.65, 2.9, 23.1, 22.863, 0.7, 64., 0.51}, 
 {"HTI", "North America", "Haiti", "2020-07-12", 6617., 35., 55.286, 135., 
  5., 3.571, 580.31, 3.069, 4.849, 11.839, 0.438, 0.313, 0.94, "", "", "", 
  "", "", "", "", "", "", "", "", "", "", "", "", "", "", "", "", "", "", "", 
  "", "", "", "", 72.22, 1.1402533*^7, 398.448, 24.3, 4.8, 2.954, 1653.173, 
  23.5, 430.548, 6.65, 2.9, 23.1, 22.863, 0.7, 64., 0.51}, 
 {"HTI", "North America", "Haiti", "2020-07-13", 6690., 73., 56.571, 139., 
  4., 3.714, 586.712, 6.402, 4.961, 12.19, 0.351, 0.326, 0.94, "", "", "", 
  "", "", "", "", "", "", "", "", "", "", "", "", "", "", "", "", "", "", "", 
  "", "", "", "", 72.22, 1.1402533*^7, 398.448, 24.3, 4.8, 2.954, 1653.173, 
  23.5, 430.548, 6.65, 2.9, 23.1, 22.863, 0.7, 64., 0.51}, 
 {"HTI", "North America", "Haiti", "2020-07-14", 6727., 37., 56.286, 139., 
  0., 3.714, 589.957, 3.245, 4.936, 12.19, 0., 0.326, 0.93, "", "", "", "", 
  "", "", "", "", "", "", "", "", "", "", "", "", "", "", "", "", "", "", "", 
  "", "", "", 72.22, 1.1402533*^7, 398.448, 24.3, 4.8, 2.954, 1653.173, 23.5, 
  430.548, 6.65, 2.9, 23.1, 22.863, 0.7, 64., 0.51}, 
 {"HTI", "North America", "Haiti", "2020-07-15", 6727., 0., 50.857, 141., 2., 
  4., 589.957, 0., 4.46, 12.366, 0.175, 0.351, 0.93, "", "", "", "", "", "", 
  "", "", "", "", "", "", "", "", "", "", "", "", "", "", "", "", "", "", "", 
  "", 69.44, 1.1402533*^7, 398.448, 24.3, 4.8, 2.954, 1653.173, 23.5, 
  430.548, 6.65, 2.9, 23.1, 22.863, 0.7, 64., 0.51}, 
 {"HTI", "North America", "Haiti", "2020-07-16", 6831., 104., 57., 143., 2., 
  3.714, 599.077, 9.121, 4.999, 12.541, 0.175, 0.326, 0.93, "", "", "", "", 
  "", "", "", "", "", "", "", "", "", "", "", "", "", "", "", "", "", "", "", 
  "", "", "", 69.44, 1.1402533*^7, 398.448, 24.3, 4.8, 2.954, 1653.173, 23.5, 
  430.548, 6.65, 2.9, 23.1, 22.863, 0.7, 64., 0.51}, 
 {"HTI", "North America", "Haiti", "2020-07-17", 6902., 71., 59.429, 145., 
  2., 3.143, 605.304, 6.227, 5.212, 12.716, 0.175, 0.276, 0.93, "", "", "", 
  "", "", "", "", "", "", "", "", "", "", "", "", "", "", "", "", "", "", "", 
  "", "", "", "", 69.44, 1.1402533*^7, 398.448, 24.3, 4.8, 2.954, 1653.173, 
  23.5, 430.548, 6.65, 2.9, 23.1, 22.863, 0.7, 64., 0.51}, 
 {"HTI", "North America", "Haiti", "2020-07-18", 6948., 46., 52.286, 145., 
  0., 2.143, 609.338, 4.034, 4.585, 12.716, 0., 0.188, 0.93, "", "", "", "", 
  "", "", "", "", "", "", "", "", "", "", "", "", "", "", "", "", "", "", "", 
  "", "", "", 69.44, 1.1402533*^7, 398.448, 24.3, 4.8, 2.954, 1653.173, 23.5, 
  430.548, 6.65, 2.9, 23.1, 22.863, 0.7, 64., 0.51}, 
 {"HTI", "North America", "Haiti", "2020-07-19", 6975., 27., 51.143, 146., 
  1., 1.571, 611.706, 2.368, 4.485, 12.804, 0.088, 0.138, 0.92, "", "", "", 
  "", "", "", "", "", "", "", "", "", "", "", "", "", "", "", "", "", "", "", 
  "", "", "", "", 69.44, 1.1402533*^7, 398.448, 24.3, 4.8, 2.954, 1653.173, 
  23.5, 430.548, 6.65, 2.9, 23.1, 22.863, 0.7, 64., 0.51}, 
 {"HTI", "North America", "Haiti", "2020-07-20", 7053., 78., 51.857, 146., 
  0., 1., 618.547, 6.841, 4.548, 12.804, 0., 0.088, 0.92, "", "", "", "", "", 
  "", "", "", "", "", "", "", "", "", "", "", "", "", "", "", "", "", "", "", 
  "", "", 28.7, 1.1402533*^7, 398.448, 24.3, 4.8, 2.954, 1653.173, 23.5, 
  430.548, 6.65, 2.9, 23.1, 22.863, 0.7, 64., 0.51}, 
 {"HTI", "North America", "Haiti", "2020-07-21", 7063., 10., 48., 146., 0., 
  1., 619.424, 0.877, 4.21, 12.804, 0., 0.088, 0.92, "", "", "", "", "", "", 
  "", "", "", "", "", "", "", "", "", "", "", "", "", "", "", "", "", "", "", 
  "", 28.7, 1.1402533*^7, 398.448, 24.3, 4.8, 2.954, 1653.173, 23.5, 430.548, 
  6.65, 2.9, 23.1, 22.863, 0.7, 64., 0.51}, {"HTI", "North America", "Haiti", 
  "2020-07-22", 7100., 37., 53.286, 151., 5., 1.429, 622.669, 3.245, 4.673, 
  13.243, 0.438, 0.125, 0.92, "", "", "", "", "", "", "", "", "", "", "", "", 
  "", "", "", "", "", "", "", "", "", "", "", "", "", "", 28.7, 1.1402533*^7, 
  398.448, 24.3, 4.8, 2.954, 1653.173, 23.5, 430.548, 6.65, 2.9, 23.1, 
  22.863, 0.7, 64., 0.51}, {"HTI", "North America", "Haiti", "2020-07-23", 
  7146., 46., 45., 154., 3., 1.571, 626.703, 4.034, 3.946, 13.506, 0.263, 
  0.138, 0.92, "", "", "", "", "", "", "", "", "", "", "", "", "", "", "", 
  "", "", "", "", "", "", "", "", "", "", "", 28.7, 1.1402533*^7, 398.448, 
  24.3, 4.8, 2.954, 1653.173, 23.5, 430.548, 6.65, 2.9, 23.1, 22.863, 0.7, 
  64., 0.51}, {"HTI", "North America", "Haiti", "2020-07-24", 7167., 21., 
  37.857, 154., 0., 1.286, 628.545, 1.842, 3.32, 13.506, 0., 0.113, 0.92, "", 
  "", "", "", "", "", "", "", "", "", "", "", "", "", "", "", "", "", "", "", 
  "", "", "", "", "", "", 28.7, 1.1402533*^7, 398.448, 24.3, 4.8, 2.954, 
  1653.173, 23.5, 430.548, 6.65, 2.9, 23.1, 22.863, 0.7, 64., 0.51}, 
 {"HTI", "North America", "Haiti", "2020-07-25", 7197., 30., 35.571, 154., 
  0., 1.286, 631.176, 2.631, 3.12, 13.506, 0., 0.113, 0.92, "", "", "", "", 
  "", "", "", "", "", "", "", "", "", "", "", "", "", "", "", "", "", "", "", 
  "", "", "", 28.7, 1.1402533*^7, 398.448, 24.3, 4.8, 2.954, 1653.173, 23.5, 
  430.548, 6.65, 2.9, 23.1, 22.863, 0.7, 64., 0.51}, 
 {"HTI", "North America", "Haiti", "2020-07-26", 7260., 63., 40.714, 156., 
  2., 1.429, 636.701, 5.525, 3.571, 13.681, 0.175, 0.125, 0.92, "", "", "", 
  "", "", "", "", "", "", "", "", "", "", "", "", "", "", "", "", "", "", "", 
  "", "", "", "", 28.7, 1.1402533*^7, 398.448, 24.3, 4.8, 2.954, 1653.173, 
  23.5, 430.548, 6.65, 2.9, 23.1, 22.863, 0.7, 64., 0.51}, 
 {"HTI", "North America", "Haiti", "2020-07-27", 7297., 37., 34.857, 157., 
  1., 1.571, 639.946, 3.245, 3.057, 13.769, 0.088, 0.138, 0.92, "", "", "", 
  "", "", "", "", "", "", "", "", "", "", "", "", "", "", "", "", "", "", "", 
  "", "", "", "", 28.7, 1.1402533*^7, 398.448, 24.3, 4.8, 2.954, 1653.173, 
  23.5, 430.548, 6.65, 2.9, 23.1, 22.863, 0.7, 64., 0.51}, 
 {"HTI", "North America", "Haiti", "2020-07-28", 7315., 18., 36., 157., 0., 
  1.571, 641.524, 1.579, 3.157, 13.769, 0., 0.138, 0.92, "", "", "", "", "", 
  "", "", "", "", "", "", "", "", "", "", "", "", "", "", "", "", "", "", "", 
  "", "", 28.7, 1.1402533*^7, 398.448, 24.3, 4.8, 2.954, 1653.173, 23.5, 
  430.548, 6.65, 2.9, 23.1, 22.863, 0.7, 64., 0.51}, 
 {"HTI", "North America", "Haiti", "2020-07-29", 7340., 25., 34.286, 158., 
  1., 1., 643.717, 2.192, 3.007, 13.857, 0.088, 0.088, 0.92, "", "", "", "", 
  "", "", "", "", "", "", "", "", "", "", "", "", "", "", "", "", "", "", "", 
  "", "", "", 28.7, 1.1402533*^7, 398.448, 24.3, 4.8, 2.954, 1653.173, 23.5, 
  430.548, 6.65, 2.9, 23.1, 22.863, 0.7, 64., 0.51}, 
 {"HTI", "North America", "Haiti", "2020-07-30", 7371., 31., 32.143, 158., 
  0., 0.571, 646.435, 2.719, 2.819, 13.857, 0., 0.05, 0.92, "", "", "", "", 
  "", "", "", "", "", "", "", "", "", "", "", "", "", "", "", "", "", "", "", 
  "", "", "", 28.7, 1.1402533*^7, 398.448, 24.3, 4.8, 2.954, 1653.173, 23.5, 
  430.548, 6.65, 2.9, 23.1, 22.863, 0.7, 64., 0.51}, 
 {"HTI", "North America", "Haiti", "2020-07-31", 7378., 7., 30.143, 159., 1., 
  0.714, 647.049, 0.614, 2.644, 13.944, 0.088, 0.063, 0.92, "", "", "", "", 
  "", "", "", "", "", "", "", "", "", "", "", "", "", "", "", "", "", "", "", 
  "", "", "", 28.7, 1.1402533*^7, 398.448, 24.3, 4.8, 2.954, 1653.173, 23.5, 
  430.548, 6.65, 2.9, 23.1, 22.863, 0.7, 64., 0.51}, 
 {"HTI", "North America", "Haiti", "2020-08-01", 7412., 34., 30.714, 161., 
  2., 1., 650.031, 2.982, 2.694, 14.12, 0.175, 0.088, 0.92, "", "", "", "", 
  "", "", "", "", "", "", "", "", "", "", "", "", "", "", "", "", "", "", "", 
  "", "", "", 28.7, 1.1402533*^7, 398.448, 24.3, 4.8, 2.954, 1653.173, 23.5, 
  430.548, 6.65, 2.9, 23.1, 22.863, 0.7, 64., 0.51}, 
 {"HTI", "North America", "Haiti", "2020-08-02", 7424., 12., 23.429, 161., 
  0., 0.714, 651.083, 1.052, 2.055, 14.12, 0., 0.063, 0.92, "", "", "", "", 
  "", "", "", "", "", "", "", "", "", "", "", "", "", "", "", "", "", "", "", 
  "", "", "", 28.7, 1.1402533*^7, 398.448, 24.3, 4.8, 2.954, 1653.173, 23.5, 
  430.548, 6.65, 2.9, 23.1, 22.863, 0.7, 64., 0.51}, 
 {"HTI", "North America", "Haiti", "2020-08-03", 7468., 44., 24.429, 165., 
  4., 1.143, 654.942, 3.859, 2.142, 14.47, 0.351, 0.1, 0.93, "", "", "", "", 
  "", "", "", "", "", "", "", "", "", "", "", "", "", "", "", "", "", "", "", 
  "", "", "", 28.7, 1.1402533*^7, 398.448, 24.3, 4.8, 2.954, 1653.173, 23.5, 
  430.548, 6.65, 2.9, 23.1, 22.863, 0.7, 64., 0.51}, 
 {"HTI", "North America", "Haiti", "2020-08-04", 7476., 8., 23., 165., 0., 
  1.143, 655.644, 0.702, 2.017, 14.47, 0., 0.1, 0.93, "", "", "", "", "", "", 
  "", "", "", "", "", "", "", "", "", "", "", "", "", "", "", "", "", "", "", 
  "", 28.7, 1.1402533*^7, 398.448, 24.3, 4.8, 2.954, 1653.173, 23.5, 430.548, 
  6.65, 2.9, 23.1, 22.863, 0.7, 64., 0.51}, {"HTI", "North America", "Haiti", 
  "2020-08-05", 7511., 35., 24.429, 166., 1., 1.143, 658.713, 3.069, 2.142, 
  14.558, 0.088, 0.1, 0.93, "", "", "", "", "", "", "", "", "", "", "", "", 
  "", "", "", "", "", "", "", "", "", "", "", "", "", "", 28.7, 1.1402533*^7, 
  398.448, 24.3, 4.8, 2.954, 1653.173, 23.5, 430.548, 6.65, 2.9, 23.1, 
  22.863, 0.7, 64., 0.51}, {"HTI", "North America", "Haiti", "2020-08-06", 
  7532., 21., 23., 171., 5., 1.857, 660.555, 1.842, 2.017, 14.997, 0.438, 
  0.163, 0.94, "", "", "", "", "", "", "", "", "", "", "", "", "", "", "", 
  "", "", "", "", "", "", "", "", "", "", "", 28.7, 1.1402533*^7, 398.448, 
  24.3, 4.8, 2.954, 1653.173, 23.5, 430.548, 6.65, 2.9, 23.1, 22.863, 0.7, 
  64., 0.51}, {"HTI", "North America", "Haiti", "2020-08-07", 7544., 12., 
  23.714, 171., 0., 1.714, 661.607, 1.052, 2.08, 14.997, 0., 0.15, 0.94, "", 
  "", "", "", "", "", "", "", "", "", "", "", "", "", "", "", "", "", "", "", 
  "", "", "", "", "", "", 28.7, 1.1402533*^7, 398.448, 24.3, 4.8, 2.954, 
  1653.173, 23.5, 430.548, 6.65, 2.9, 23.1, 22.863, 0.7, 64., 0.51}, 
 {"HTI", "North America", "Haiti", "2020-08-08", 7582., 38., 24.286, 171., 
  0., 1.429, 664.94, 3.333, 2.13, 14.997, 0., 0.125, 0.94, "", "", "", "", 
  "", "", "", "", "", "", "", "", "", "", "", "", "", "", "", "", "", "", "", 
  "", "", "", 28.7, 1.1402533*^7, 398.448, 24.3, 4.8, 2.954, 1653.173, 23.5, 
  430.548, 6.65, 2.9, 23.1, 22.863, 0.7, 64., 0.51}, 
 {"HTI", "North America", "Haiti", "2020-08-09", 7599., 17., 25., 177., 6., 
  2.286, 666.431, 1.491, 2.192, 15.523, 0.526, 0.2, 0.95, "", "", "", "", "", 
  "", "", "", "", "", "", "", "", "", "", "", "", "", "", "", "", "", "", "", 
  "", "", 28.7, 1.1402533*^7, 398.448, 24.3, 4.8, 2.954, 1653.173, 23.5, 
  430.548, 6.65, 2.9, 23.1, 22.863, 0.7, 64., 0.51}, 
 {"HTI", "North America", "Haiti", "2020-08-10", 7611., 12., 20.429, 182., 
  5., 2.429, 667.483, 1.052, 1.792, 15.961, 0.438, 0.213, 0.95, "", "", "", 
  "", "", "", "", "", "", "", "", "", "", "", "", "", "", "", "", "", "", "", 
  "", "", "", "", 25., 1.1402533*^7, 398.448, 24.3, 4.8, 2.954, 1653.173, 
  23.5, 430.548, 6.65, 2.9, 23.1, 22.863, 0.7, 64., 0.51}, 
 {"HTI", "North America", "Haiti", "2020-08-11", 7634., 23., 22.571, 183., 
  1., 2.571, 669.5, 2.017, 1.98, 16.049, 0.088, 0.226, 0.96, "", "", "", "", 
  "", "", "", "", "", "", "", "", "", "", "", "", "", "", "", "", "", "", "", 
  "", "", "", 25., 1.1402533*^7, 398.448, 24.3, 4.8, 2.954, 1653.173, 23.5, 
  430.548, 6.65, 2.9, 23.1, 22.863, 0.7, 64., 0.51}, 
 {"HTI", "North America", "Haiti", "2020-08-12", 7649., 15., 19.714, 183., 
  0., 2.429, 670.816, 1.315, 1.729, 16.049, 0., 0.213, 0.96, "", "", "", "", 
  "", "", "", "", "", "", "", "", "", "", "", "", "", "", "", "", "", "", "", 
  "", "", "", 25., 1.1402533*^7, 398.448, 24.3, 4.8, 2.954, 1653.173, 23.5, 
  430.548, 6.65, 2.9, 23.1, 22.863, 0.7, 64., 0.51}, 
 {"HTI", "North America", "Haiti", "2020-08-13", 7743., 94., 30.143, 187., 
  4., 2.286, 679.06, 8.244, 2.644, 16.4, 0.351, 0.2, 0.97, "", "", "", "", 
  "", "", "", "", "", "", "", "", "", "", "", "", "", "", "", "", "", "", "", 
  "", "", "", 25., 1.1402533*^7, 398.448, 24.3, 4.8, 2.954, 1653.173, 23.5, 
  430.548, 6.65, 2.9, 23.1, 22.863, 0.7, 64., 0.51}, 
 {"HTI", "North America", "Haiti", "2020-08-14", 7781., 38., 33.857, 192., 
  5., 3., 682.392, 3.333, 2.969, 16.838, 0.438, 0.263, 0.97, "", "", "", "", 
  "", "", "", "", "", "", "", "", "", "", "", "", "", "", "", "", "", "", "", 
  "", "", "", 25., 1.1402533*^7, 398.448, 24.3, 4.8, 2.954, 1653.173, 23.5, 
  430.548, 6.65, 2.9, 23.1, 22.863, 0.7, 64., 0.51}, 
 {"HTI", "North America", "Haiti", "2020-08-15", 7810., 29., 32.571, 192., 
  0., 3., 684.936, 2.543, 2.857, 16.838, 0., 0.263, 0.97, "", "", "", "", "", 
  "", "", "", "", "", "", "", "", "", "", "", "", "", "", "", "", "", "", "", 
  "", "", 25., 1.1402533*^7, 398.448, 24.3, 4.8, 2.954, 1653.173, 23.5, 
  430.548, 6.65, 2.9, 23.1, 22.863, 0.7, 64., 0.51}, 
 {"HTI", "North America", "Haiti", "2020-08-16", 7831., 21., 33.143, 196., 
  4., 2.714, 686.777, 1.842, 2.907, 17.189, 0.351, 0.238, 0.97, "", "", "", 
  "", "", "", "", "", "", "", "", "", "", "", "", "", "", "", "", "", "", "", 
  "", "", "", "", 25., 1.1402533*^7, 398.448, 24.3, 4.8, 2.954, 1653.173, 
  23.5, 430.548, 6.65, 2.9, 23.1, 22.863, 0.7, 64., 0.51}, 
 {"HTI", "North America", "Haiti", "2020-08-17", 7879., 48., 38.286, 196., 
  0., 2., 690.987, 4.21, 3.358, 17.189, 0., 0.175, 0.97, "", "", "", "", "", 
  "", "", "", "", "", "", "", "", "", "", "", "", "", "", "", "", "", "", "", 
  "", "", 21.3, 1.1402533*^7, 398.448, 24.3, 4.8, 2.954, 1653.173, 23.5, 
  430.548, 6.65, 2.9, 23.1, 22.863, 0.7, 64., 0.51}, 
 {"HTI", "North America", "Haiti", "2020-08-18", 7897., 18., 37.571, 196., 
  0., 1.857, 692.565, 1.579, 3.295, 17.189, 0., 0.163, 0.96, "", "", "", "", 
  "", "", "", "", "", "", "", "", "", "", "", "", "", "", "", "", "", "", "", 
  "", "", "", 21.3, 1.1402533*^7, 398.448, 24.3, 4.8, 2.954, 1653.173, 23.5, 
  430.548, 6.65, 2.9, 23.1, 22.863, 0.7, 64., 0.51}, 
 {"HTI", "North America", "Haiti", "2020-08-19", 7921., 24., 38.857, 196., 
  0., 1.857, 694.67, 2.105, 3.408, 17.189, 0., 0.163, 0.96, "", "", "", "", 
  "", "", "", "", "", "", "", "", "", "", "", "", "", "", "", "", "", "", "", 
  "", "", "", 21.3, 1.1402533*^7, 398.448, 24.3, 4.8, 2.954, 1653.173, 23.5, 
  430.548, 6.65, 2.9, 23.1, 22.863, 0.7, 64., 0.51}, 
 {"HTI", "North America", "Haiti", "2020-08-20", 7949., 28., 29.429, 196., 
  0., 1.286, 697.126, 2.456, 2.581, 17.189, 0., 0.113, 0.96, "", "", "", "", 
  "", "", "", "", "", "", "", "", "", "", "", "", "", "", "", "", "", "", "", 
  "", "", "", 21.3, 1.1402533*^7, 398.448, 24.3, 4.8, 2.954, 1653.173, 23.5, 
  430.548, 6.65, 2.9, 23.1, 22.863, 0.7, 64., 0.51}, 
 {"HTI", "North America", "Haiti", "2020-08-21", 7997., 48., 30.857, 196., 
  0., 0.571, 701.335, 4.21, 2.706, 17.189, 0., 0.05, 0.96, "", "", "", "", 
  "", "", "", "", "", "", "", "", "", "", "", "", "", "", "", "", "", "", "", 
  "", "", "", 21.3, 1.1402533*^7, 398.448, 24.3, 4.8, 2.954, 1653.173, 23.5, 
  430.548, 6.65, 2.9, 23.1, 22.863, 0.7, 64., 0.51}, 
 {"HTI", "North America", "Haiti", "2020-08-22", 8016., 19., 29.429, 196., 
  0., 0.571, 703.002, 1.666, 2.581, 17.189, 0., 0.05, 0.96, "", "", "", "", 
  "", "", "", "", "", "", "", "", "", "", "", "", "", "", "", "", "", "", "", 
  "", "", "", 21.3, 1.1402533*^7, 398.448, 24.3, 4.8, 2.954, 1653.173, 23.5, 
  430.548, 6.65, 2.9, 23.1, 22.863, 0.7, 64., 0.51}, 
 {"HTI", "North America", "Haiti", "2020-08-23", 8050., 34., 31.286, 196., 
  0., 0., 705.983, 2.982, 2.744, 17.189, 0., 0., 0.96, "", "", "", "", "", 
  "", "", "", "", "", "", "", "", "", "", "", "", "", "", "", "", "", "", "", 
  "", "", 21.3, 1.1402533*^7, 398.448, 24.3, 4.8, 2.954, 1653.173, 23.5, 
  430.548, 6.65, 2.9, 23.1, 22.863, 0.7, 64., 0.51}, 
 {"HTI", "North America", "Haiti", "2020-08-24", 8082., 32., 29., 196., 0., 
  0., 708.79, 2.806, 2.543, 17.189, 0., 0., 0.96, "", "", "", "", "", "", "", 
  "", "", "", "", "", "", "", "", "", "", "", "", "", "", "", "", "", "", "", 
  21.3, 1.1402533*^7, 398.448, 24.3, 4.8, 2.954, 1653.173, 23.5, 430.548, 
  6.65, 2.9, 23.1, 22.863, 0.7, 64., 0.51}, {"HTI", "North America", "Haiti", 
  "2020-08-25", 8110., 28., 30.429, 196., 0., 0., 711.245, 2.456, 2.669, 
  17.189, 0., 0., 0.96, "", "", "", "", "", "", "", "", "", "", "", "", "", 
  "", "", "", "", "", "", "", "", "", "", "", "", "", 21.3, 1.1402533*^7, 
  398.448, 24.3, 4.8, 2.954, 1653.173, 23.5, 430.548, 6.65, 2.9, 23.1, 
  22.863, 0.7, 64., 0.51}, {"HTI", "North America", "Haiti", "2020-08-26", 
  8112., 2., 27.286, 196., 0., 0., 711.421, 0.175, 2.393, 17.189, 0., 0., 
  0.96, "", "", "", "", "", "", "", "", "", "", "", "", "", "", "", "", "", 
  "", "", "", "", "", "", "", "", "", 21.3, 1.1402533*^7, 398.448, 24.3, 4.8, 
  2.954, 1653.173, 23.5, 430.548, 6.65, 2.9, 23.1, 22.863, 0.7, 64., 0.51}, 
 {"HTI", "North America", "Haiti", "2020-08-27", 8122., 10., 24.714, 197., 
  1., 0.143, 712.298, 0.877, 2.167, 17.277, 0.088, 0.013, 0.96, "", "", "", 
  "", "", "", "", "", "", "", "", "", "", "", "", "", "", "", "", "", "", "", 
  "", "", "", "", 21.3, 1.1402533*^7, 398.448, 24.3, 4.8, 2.954, 1653.173, 
  23.5, 430.548, 6.65, 2.9, 23.1, 22.863, 0.7, 64., 0.51}, 
 {"HTI", "North America", "Haiti", "2020-08-28", 8151., 29., 22., 200., 3., 
  0.571, 714.841, 2.543, 1.929, 17.54, 0.263, 0.05, 0.96, "", "", "", "", "", 
  "", "", "", "", "", "", "", "", "", "", "", "", "", "", "", "", "", "", "", 
  "", "", 21.3, 1.1402533*^7, 398.448, 24.3, 4.8, 2.954, 1653.173, 23.5, 
  430.548, 6.65, 2.9, 23.1, 22.863, 0.7, 64., 0.51}, 
 {"HTI", "North America", "Haiti", "2020-08-29", 8161., 10., 20.714, 201., 
  1., 0.714, 715.718, 0.877, 1.817, 17.628, 0.088, 0.063, 0.96, "", "", "", 
  "", "", "", "", "", "", "", "", "", "", "", "", "", "", "", "", "", "", "", 
  "", "", "", "", 21.3, 1.1402533*^7, 398.448, 24.3, 4.8, 2.954, 1653.173, 
  23.5, 430.548, 6.65, 2.9, 23.1, 22.863, 0.7, 64., 0.51}, 
 {"HTI", "North America", "Haiti", "2020-08-30", 8174., 13., 17.714, 201., 
  0., 0.714, 716.858, 1.14, 1.554, 17.628, 0., 0.063, 0.96, "", "", "", "", 
  "", "", "", "", "", "", "", "", "", "", "", "", "", "", "", "", "", "", "", 
  "", "", "", 21.3, 1.1402533*^7, 398.448, 24.3, 4.8, 2.954, 1653.173, 23.5, 
  430.548, 6.65, 2.9, 23.1, 22.863, 0.7, 64., 0.51}, 
 {"HTI", "North America", "Haiti", "2020-08-31", 8209., 35., 18.143, 201., 
  0., 0.714, 719.928, 3.069, 1.591, 17.628, 0., 0.063, 0.96, "", "", "", "", 
  "", "", "", "", "", "", "", "", "", "", "", "", "", "", "", "", "", "", "", 
  "", "", "", 21.3, 1.1402533*^7, 398.448, 24.3, 4.8, 2.954, 1653.173, 23.5, 
  430.548, 6.65, 2.9, 23.1, 22.863, 0.7, 64., 0.51}, 
 {"HTI", "North America", "Haiti", "2020-09-01", 8224., 15., 16.286, 201., 
  0., 0.714, 721.243, 1.315, 1.428, 17.628, 0., 0.063, 0.97, "", "", "", "", 
  "", "", "", "", "", "", "", "", "", "", "", "", "", "", "", "", "", "", "", 
  "", "", "", 21.3, 1.1402533*^7, 398.448, 24.3, 4.8, 2.954, 1653.173, 23.5, 
  430.548, 6.65, 2.9, 23.1, 22.863, 0.7, 64., 0.51}, 
 {"HTI", "North America", "Haiti", "2020-09-02", 8224., 0., 16., 201., 0., 
  0.714, 721.243, 0., 1.403, 17.628, 0., 0.063, 0.97, "", "", "", "", "", "", 
  "", "", "", "", "", "", "", "", "", "", "", "", "", "", "", "", "", "", "", 
  "", 21.3, 1.1402533*^7, 398.448, 24.3, 4.8, 2.954, 1653.173, 23.5, 430.548, 
  6.65, 2.9, 23.1, 22.863, 0.7, 64., 0.51}, {"HTI", "North America", "Haiti", 
  "2020-09-03", 8258., 34., 19.429, 206., 5., 1.286, 724.225, 2.982, 1.704, 
  18.066, 0.438, 0.113, 0.97, "", "", "", "", "", "", "", "", "", "", "", "", 
  "", "", "", "", "", "", "", "", "", "", "", "", "", "", 21.3, 1.1402533*^7, 
  398.448, 24.3, 4.8, 2.954, 1653.173, 23.5, 430.548, 6.65, 2.9, 23.1, 
  22.863, 0.7, 64., 0.51}, {"HTI", "North America", "Haiti", "2020-09-04", 
  8258., 0., 15.286, 206., 0., 0.857, 724.225, 0., 1.341, 18.066, 0., 0.075, 
  0.97, "", "", "", "", "", "", "", "", "", "", "", "", "", "", "", "", "", 
  "", "", "", "", "", "", "", "", "", 21.3, 1.1402533*^7, 398.448, 24.3, 4.8, 
  2.954, 1653.173, 23.5, 430.548, 6.65, 2.9, 23.1, 22.863, 0.7, 64., 0.51}, 
 {"HTI", "North America", "Haiti", "2020-09-05", 8326., 68., 23.571, 212., 
  6., 1.571, 730.189, 5.964, 2.067, 18.592, 0.526, 0.138, 0.98, "", "", "", 
  "", "", "", "", "", "", "", "", "", "", "", "", "", "", "", "", "", "", "", 
  "", "", "", "", 21.3, 1.1402533*^7, 398.448, 24.3, 4.8, 2.954, 1653.173, 
  23.5, 430.548, 6.65, 2.9, 23.1, 22.863, 0.7, 64., 0.51}, 
 {"HTI", "North America", "Haiti", "2020-09-06", 8326., 0., 21.714, 212., 0., 
  1.571, 730.189, 0., 1.904, 18.592, 0., 0.138, 0.98, "", "", "", "", "", "", 
  "", "", "", "", "", "", "", "", "", "", "", "", "", "", "", "", "", "", "", 
  "", 21.3, 1.1402533*^7, 398.448, 24.3, 4.8, 2.954, 1653.173, 23.5, 430.548, 
  6.65, 2.9, 23.1, 22.863, 0.7, 64., 0.51}, {"HTI", "North America", "Haiti", 
  "2020-09-07", 8360., 34., 21.571, 214., 2., 1.857, 733.17, 2.982, 1.892, 
  18.768, 0.175, 0.163, 0.98, "", "", "", "", "", "", "", "", "", "", "", "", 
  "", "", "", "", "", "", "", "", "", "", "", "", "", "", 21.3, 1.1402533*^7, 
  398.448, 24.3, 4.8, 2.954, 1653.173, 23.5, 430.548, 6.65, 2.9, 23.1, 
  22.863, 0.7, 64., 0.51}, {"HTI", "North America", "Haiti", "2020-09-08", 
  8360., 0., 19.429, 214., 0., 1.857, 733.17, 0., 1.704, 18.768, 0., 0.163, 
  0.98, "", "", "", "", "", "", "", "", "", "", "", "", "", "", "", "", "", 
  "", "", "", "", "", "", "", "", "", 21.3, 1.1402533*^7, 398.448, 24.3, 4.8, 
  2.954, 1653.173, 23.5, 430.548, 6.65, 2.9, 23.1, 22.863, 0.7, 64., 0.51}, 
 {"HTI", "North America", "Haiti", "2020-09-09", 8362., 2., 19.714, 214., 0., 
  1.857, 733.346, 0.175, 1.729, 18.768, 0., 0.163, 0.98, "", "", "", "", "", 
  "", "", "", "", "", "", "", "", "", "", "", "", "", "", "", "", "", "", "", 
  "", "", 21.3, 1.1402533*^7, 398.448, 24.3, 4.8, 2.954, 1653.173, 23.5, 
  430.548, 6.65, 2.9, 23.1, 22.863, 0.7, 64., 0.51}, 
 {"HTI", "North America", "Haiti", "2020-09-10", 8376., 14., 16.857, 214., 
  0., 1.143, 734.574, 1.228, 1.478, 18.768, 0., 0.1, 0.98, "", "", "", "", 
  "", "", "", "", "", "", "", "", "", "", "", "", "", "", "", "", "", "", "", 
  "", "", "", 21.3, 1.1402533*^7, 398.448, 24.3, 4.8, 2.954, 1653.173, 23.5, 
  430.548, 6.65, 2.9, 23.1, 22.863, 0.7, 64., 0.51}, 
 {"HTI", "North America", "Haiti", "2020-09-11", 8429., 53., 24.429, 215., 
  1., 1.286, 739.222, 4.648, 2.142, 18.855, 0.088, 0.113, 0.99, "", "", "", 
  "", "", "", "", "", "", "", "", "", "", "", "", "", "", "", "", "", "", "", 
  "", "", "", "", 21.3, 1.1402533*^7, 398.448, 24.3, 4.8, 2.954, 1653.173, 
  23.5, 430.548, 6.65, 2.9, 23.1, 22.863, 0.7, 64., 0.51}, 
 {"HTI", "North America", "Haiti", "2020-09-12", 8457., 28., 18.714, 216., 
  1., 0.571, 741.677, 2.456, 1.641, 18.943, 0.088, 0.05, 0.99, "", "", "", 
  "", "", "", "", "", "", "", "", "", "", "", "", "", "", "", "", "", "", "", 
  "", "", "", "", 21.3, 1.1402533*^7, 398.448, 24.3, 4.8, 2.954, 1653.173, 
  23.5, 430.548, 6.65, 2.9, 23.1, 22.863, 0.7, 64., 0.51}, 
 {"HTI", "North America", "Haiti", "2020-09-13", 8457., 0., 18.714, 216., 0., 
  0.571, 741.677, 0., 1.641, 18.943, 0., 0.05, 0.99, "", "", "", "", "", "", 
  "", "", "", "", "", "", "", "", "", "", "", "", "", "", "", "", "", "", "", 
  "", 21.3, 1.1402533*^7, 398.448, 24.3, 4.8, 2.954, 1653.173, 23.5, 430.548, 
  6.65, 2.9, 23.1, 22.863, 0.7, 64., 0.51}, {"HTI", "North America", "Haiti", 
  "2020-09-14", 8478., 21., 16.857, 219., 3., 0.714, 743.519, 1.842, 1.478, 
  19.206, 0.263, 0.063, 0.99, "", "", "", "", "", "", "", "", "", "", "", "", 
  "", "", "", "", "", "", "", "", "", "", "", "", "", "", 21.3, 1.1402533*^7, 
  398.448, 24.3, 4.8, 2.954, 1653.173, 23.5, 430.548, 6.65, 2.9, 23.1, 
  22.863, 0.7, 64., 0.51}, {"HTI", "North America", "Haiti", "2020-09-15", 
  8493., 15., 19., 219., 0., 0.714, 744.835, 1.315, 1.666, 19.206, 0., 0.063, 
  0.99, "", "", "", "", "", "", "", "", "", "", "", "", "", "", "", "", "", 
  "", "", "", "", "", "", "", "", "", 21.3, 1.1402533*^7, 398.448, 24.3, 4.8, 
  2.954, 1653.173, 23.5, 430.548, 6.65, 2.9, 23.1, 22.863, 0.7, 64., 0.51}, 
 {"HTI", "North America", "Haiti", "2020-09-16", 8499., 6., 19.571, 219., 0., 
  0.714, 745.361, 0.526, 1.716, 19.206, 0., 0.063, 0.99, "", "", "", "", "", 
  "", "", "", "", "", "", "", "", "", "", "", "", "", "", "", "", "", "", "", 
  "", "", 21.3, 1.1402533*^7, 398.448, 24.3, 4.8, 2.954, 1653.173, 23.5, 
  430.548, 6.65, 2.9, 23.1, 22.863, 0.7, 64., 0.51}, 
 {"HTI", "North America", "Haiti", "2020-09-17", 8530., 31., 22., 220., 1., 
  0.857, 748.079, 2.719, 1.929, 19.294, 0.088, 0.075, 0.99, "", "", "", "", 
  "", "", "", "", "", "", "", "", "", "", "", "", "", "", "", "", "", "", "", 
  "", "", "", 21.3, 1.1402533*^7, 398.448, 24.3, 4.8, 2.954, 1653.173, 23.5, 
  430.548, 6.65, 2.9, 23.1, 22.863, 0.7, 64., 0.51}, 
 {"HTI", "North America", "Haiti", "2020-09-18", 8556., 26., 18.143, 220., 
  0., 0.714, 750.36, 2.28, 1.591, 19.294, 0., 0.063, 0.99, "", "", "", "", 
  "", "", "", "", "", "", "", "", "", "", "", "", "", "", "", "", "", "", "", 
  "", "", "", 21.3, 1.1402533*^7, 398.448, 24.3, 4.8, 2.954, 1653.173, 23.5, 
  430.548, 6.65, 2.9, 23.1, 22.863, 0.7, 64., 0.51}, 
 {"HTI", "North America", "Haiti", "2020-09-19", 8556., 0., 14.143, 220., 0., 
  0.571, 750.36, 0., 1.24, 19.294, 0., 0.05, 0.99, "", "", "", "", "", "", 
  "", "", "", "", "", "", "", "", "", "", "", "", "", "", "", "", "", "", "", 
  "", 21.3, 1.1402533*^7, 398.448, 24.3, 4.8, 2.954, 1653.173, 23.5, 430.548, 
  6.65, 2.9, 23.1, 22.863, 0.7, 64., 0.51}, {"HTI", "North America", "Haiti", 
  "2020-09-20", 8600., 44., 20.429, 221., 1., 0.714, 754.218, 3.859, 1.792, 
  19.382, 0.088, 0.063, 0.99, "", "", "", "", "", "", "", "", "", "", "", "", 
  "", "", "", "", "", "", "", "", "", "", "", "", "", "", 21.3, 1.1402533*^7, 
  398.448, 24.3, 4.8, 2.954, 1653.173, 23.5, 430.548, 6.65, 2.9, 23.1, 
  22.863, 0.7, 64., 0.51}, {"HTI", "North America", "Haiti", "2020-09-21", 
  8600., 0., 17.429, 221., 0., 0.286, 754.218, 0., 1.528, 19.382, 0., 0.025, 
  0.99, "", "", "", "", "", "", "", "", "", "", "", "", "", "", "", "", "", 
  "", "", "", "", "", "", "", "", "", 47.22, 1.1402533*^7, 398.448, 24.3, 
  4.8, 2.954, 1653.173, 23.5, 430.548, 6.65, 2.9, 23.1, 22.863, 0.7, 64., 
  0.51}, {"HTI", "North America", "Haiti", "2020-09-22", 8624., 24., 18.714, 
  221., 0., 0.286, 756.323, 2.105, 1.641, 19.382, 0., 0.025, 0.99, "", "", 
  "", "", "", "", "", "", "", "", "", "", "", "", "", "", "", "", "", "", "", 
  "", "", "", "", "", 47.22, 1.1402533*^7, 398.448, 24.3, 4.8, 2.954, 
  1653.173, 23.5, 430.548, 6.65, 2.9, 23.1, 22.863, 0.7, 64., 0.51}, 
 {"HTI", "North America", "Haiti", "2020-09-23", 8624., 0., 17.857, 221., 0., 
  0.286, 756.323, 0., 1.566, 19.382, 0., 0.025, 0.99, "", "", "", "", "", "", 
  "", "", "", "", "", "", "", "", "", "", "", "", "", "", "", "", "", "", "", 
  "", 47.22, 1.1402533*^7, 398.448, 24.3, 4.8, 2.954, 1653.173, 23.5, 
  430.548, 6.65, 2.9, 23.1, 22.863, 0.7, 64., 0.51}, 
 {"HTI", "North America", "Haiti", "2020-09-24", 8646., 22., 16.571, 225., 
  4., 0.714, 758.253, 1.929, 1.453, 19.732, 0.351, 0.063, 0.99, "", "", "", 
  "", "", "", "", "", "", "", "", "", "", "", "", "", "", "", "", "", "", "", 
  "", "", "", "", 47.22, 1.1402533*^7, 398.448, 24.3, 4.8, 2.954, 1653.173, 
  23.5, 430.548, 6.65, 2.9, 23.1, 22.863, 0.7, 64., 0.51}, 
 {"HTI", "North America", "Haiti", "2020-09-25", 8646., 0., 12.857, 225., 0., 
  0.714, 758.253, 0., 1.128, 19.732, 0., 0.063, 1., "", "", "", "", "", "", 
  "", "", "", "", "", "", "", "", "", "", "", "", "", "", "", "", "", "", "", 
  "", 47.22, 1.1402533*^7, 398.448, 24.3, 4.8, 2.954, 1653.173, 23.5, 
  430.548, 6.65, 2.9, 23.1, 22.863, 0.7, 64., 0.51}, 
 {"HTI", "North America", "Haiti", "2020-09-26", 8684., 38., 18.286, 227., 
  2., 1., 761.585, 3.333, 1.604, 19.908, 0.175, 0.088, 1., "", "", "", "", 
  "", "", "", "", "", "", "", "", "", "", "", "", "", "", "", "", "", "", "", 
  "", "", "", 47.22, 1.1402533*^7, 398.448, 24.3, 4.8, 2.954, 1653.173, 23.5, 
  430.548, 6.65, 2.9, 23.1, 22.863, 0.7, 64., 0.51}, 
 {"HTI", "North America", "Haiti", "2020-09-27", 8684., 0., 12., 227., 0., 
  0.857, 761.585, 0., 1.052, 19.908, 0., 0.075, 1., "", "", "", "", "", "", 
  "", "", "", "", "", "", "", "", "", "", "", "", "", "", "", "", "", "", "", 
  "", 47.22, 1.1402533*^7, 398.448, 24.3, 4.8, 2.954, 1653.173, 23.5, 
  430.548, 6.65, 2.9, 23.1, 22.863, 0.7, 64., 0.51}, 
 {"HTI", "North America", "Haiti", "2020-09-28", 8723., 39., 17.571, 227., 
  0., 0.857, 765.005, 3.42, 1.541, 19.908, 0., 0.075, 1., "", "", "", "", "", 
  "", "", "", "", "", "", "", "", "", "", "", "", "", "", "", "", "", "", "", 
  "", "", 47.22, 1.1402533*^7, 398.448, 24.3, 4.8, 2.954, 1653.173, 23.5, 
  430.548, 6.65, 2.9, 23.1, 22.863, 0.7, 64., 0.51}, 
 {"HTI", "North America", "Haiti", "2020-09-29", 8740., 17., 16.571, 227., 
  0., 0.857, 766.496, 1.491, 1.453, 19.908, 0., 0.075, 1., "", "", "", "", 
  "", "", "", "", "", "", "", "", "", "", "", "", "", "", "", "", "", "", "", 
  "", "", "", 47.22, 1.1402533*^7, 398.448, 24.3, 4.8, 2.954, 1653.173, 23.5, 
  430.548, 6.65, 2.9, 23.1, 22.863, 0.7, 64., 0.51}, 
 {"HTI", "North America", "Haiti", "2020-09-30", 8740., 0., 16.571, 227., 0., 
  0.857, 766.496, 0., 1.453, 19.908, 0., 0.075, 1., "", "", "", "", "", "", 
  "", "", "", "", "", "", "", "", "", "", "", "", "", "", "", "", "", "", "", 
  "", 47.22, 1.1402533*^7, 398.448, 24.3, 4.8, 2.954, 1653.173, 23.5, 
  430.548, 6.65, 2.9, 23.1, 22.863, 0.7, 64., 0.51}, 
 {"HTI", "North America", "Haiti", "2020-10-01", 8766., 26., 17.143, 229., 
  2., 0.571, 768.777, 2.28, 1.503, 20.083, 0.175, 0.05, 1., "", "", "", "", 
  "", "", "", "", "", "", "", "", "", "", "", "", "", "", "", "", "", "", "", 
  "", "", "", 47.22, 1.1402533*^7, 398.448, 24.3, 4.8, 2.954, 1653.173, 23.5, 
  430.548, 6.65, 2.9, 23.1, 22.863, 0.7, 64., 0.51}, 
 {"HTI", "North America", "Haiti", "2020-10-02", 8766., 0., 17.143, 229., 0., 
  0.571, 768.777, 0., 1.503, 20.083, 0., 0.05, 1., "", "", "", "", "", "", 
  "", "", "", "", "", "", "", "", "", "", "", "", "", "", "", "", "", "", "", 
  "", 47.22, 1.1402533*^7, 398.448, 24.3, 4.8, 2.954, 1653.173, 23.5, 
  430.548, 6.65, 2.9, 23.1, 22.863, 0.7, 64., 0.51}, 
 {"HTI", "North America", "Haiti", "2020-10-03", 8792., 26., 15.429, 229., 
  0., 0.286, 771.057, 2.28, 1.353, 20.083, 0., 0.025, 1., "", "", "", "", "", 
  "", "", "", "", "", "", "", "", "", "", "", "", "", "", "", "", "", "", "", 
  "", "", 47.22, 1.1402533*^7, 398.448, 24.3, 4.8, 2.954, 1653.173, 23.5, 
  430.548, 6.65, 2.9, 23.1, 22.863, 0.7, 64., 0.51}, 
 {"HTI", "North America", "Haiti", "2020-10-04", 8792., 0., 15.429, 229., 0., 
  0.286, 771.057, 0., 1.353, 20.083, 0., 0.025, 1., "", "", "", "", "", "", 
  "", "", "", "", "", "", "", "", "", "", "", "", "", "", "", "", "", "", "", 
  "", 47.22, 1.1402533*^7, 398.448, 24.3, 4.8, 2.954, 1653.173, 23.5, 
  430.548, 6.65, 2.9, 23.1, 22.863, 0.7, 64., 0.51}, 
 {"HTI", "North America", "Haiti", "2020-10-05", 8819., 27., 13.714, 229., 
  0., 0.286, 773.425, 2.368, 1.203, 20.083, 0., 0.025, 1.01, "", "", "", "", 
  "", "", "", "", "", "", "", "", "", "", "", "", "", "", "", "", "", "", "", 
  "", "", "", 47.22, 1.1402533*^7, 398.448, 24.3, 4.8, 2.954, 1653.173, 23.5, 
  430.548, 6.65, 2.9, 23.1, 22.863, 0.7, 64., 0.51}, 
 {"HTI", "North America", "Haiti", "2020-10-06", 8819., 0., 11.286, 229., 0., 
  0.286, 773.425, 0., 0.99, 20.083, 0., 0.025, 1.01, "", "", "", "", "", "", 
  "", "", "", "", "", "", "", "", "", "", "", "", "", "", "", "", "", "", "", 
  "", 47.22, 1.1402533*^7, 398.448, 24.3, 4.8, 2.954, 1653.173, 23.5, 
  430.548, 6.65, 2.9, 23.1, 22.863, 0.7, 64., 0.51}, 
 {"HTI", "North America", "Haiti", "2020-10-07", 8819., 0., 11.286, 229., 0., 
  0.286, 773.425, 0., 0.99, 20.083, 0., 0.025, 1.01, "", "", "", "", "", "", 
  "", "", "", "", "", "", "", "", "", "", "", "", "", "", "", "", "", "", "", 
  "", 47.22, 1.1402533*^7, 398.448, 24.3, 4.8, 2.954, 1653.173, 23.5, 
  430.548, 6.65, 2.9, 23.1, 22.863, 0.7, 64., 0.51}, 
 {"HTI", "North America", "Haiti", "2020-10-08", 8838., 19., 10.286, 229., 
  0., 0., 775.091, 1.666, 0.902, 20.083, 0., 0., 1.01, "", "", "", "", "", 
  "", "", "", "", "", "", "", "", "", "", "", "", "", "", "", "", "", "", "", 
  "", "", 47.22, 1.1402533*^7, 398.448, 24.3, 4.8, 2.954, 1653.173, 23.5, 
  430.548, 6.65, 2.9, 23.1, 22.863, 0.7, 64., 0.51}, 
 {"HTI", "North America", "Haiti", "2020-10-09", 8854., 16., 12.571, 230., 
  1., 0.143, 776.494, 1.403, 1.103, 20.171, 0.088, 0.013, 1.02, "", "", "", 
  "", "", "", "", "", "", "", "", "", "", "", "", "", "", "", "", "", "", "", 
  "", "", "", "", 47.22, 1.1402533*^7, 398.448, 24.3, 4.8, 2.954, 1653.173, 
  23.5, 430.548, 6.65, 2.9, 23.1, 22.863, 0.7, 64., 0.51}, 
 {"HTI", "North America", "Haiti", "2020-10-10", 8854., 0., 8.857, 230., 0., 
  0.143, 776.494, 0., 0.777, 20.171, 0., 0.013, 1.02, "", "", "", "", "", "", 
  "", "", "", "", "", "", "", "", "", "", "", "", "", "", "", "", "", "", "", 
  "", 47.22, 1.1402533*^7, 398.448, 24.3, 4.8, 2.954, 1653.173, 23.5, 
  430.548, 6.65, 2.9, 23.1, 22.863, 0.7, 64., 0.51}, 
 {"HTI", "North America", "Haiti", "2020-10-11", 8860., 6., 9.714, 230., 0., 
  0.143, 777.02, 0.526, 0.852, 20.171, 0., 0.013, 1.03, "", "", "", "", "", 
  "", "", "", "", "", "", "", "", "", "", "", "", "", "", "", "", "", "", "", 
  "", "", 47.22, 1.1402533*^7, 398.448, 24.3, 4.8, 2.954, 1653.173, 23.5, 
  430.548, 6.65, 2.9, 23.1, 22.863, 0.7, 64., 0.51}, 
 {"HTI", "North America", "Haiti", "2020-10-12", 8882., 22., 9., 230., 0., 
  0.143, 778.95, 1.929, 0.789, 20.171, 0., 0.013, 1.03, "", "", "", "", "", 
  "", "", "", "", "", "", "", "", "", "", "", "", "", "", "", "", "", "", "", 
  "", "", 47.22, 1.1402533*^7, 398.448, 24.3, 4.8, 2.954, 1653.173, 23.5, 
  430.548, 6.65, 2.9, 23.1, 22.863, 0.7, 64., 0.51}, 
 {"HTI", "North America", "Haiti", "2020-10-13", 8882., 0., 9., 230., 0., 
  0.143, 778.95, 0., 0.789, 20.171, 0., 0.013, 1.03, "", "", "", "", "", "", 
  "", "", "", "", "", "", "", "", "", "", "", "", "", "", "", "", "", "", "", 
  "", 47.22, 1.1402533*^7, 398.448, 24.3, 4.8, 2.954, 1653.173, 23.5, 
  430.548, 6.65, 2.9, 23.1, 22.863, 0.7, 64., 0.51}, 
 {"HTI", "North America", "Haiti", "2020-10-14", 8887., 5., 9.714, 230., 0., 
  0.143, 779.388, 0.438, 0.852, 20.171, 0., 0.013, 1.04, "", "", "", "", "", 
  "", "", "", "", "", "", "", "", "", "", "", "", "", "", "", "", "", "", "", 
  "", "", 47.22, 1.1402533*^7, 398.448, 24.3, 4.8, 2.954, 1653.173, 23.5, 
  430.548, 6.65, 2.9, 23.1, 22.863, 0.7, 64., 0.51}, 
 {"HTI", "North America", "Haiti", "2020-10-15", 8908., 21., 10., 231., 1., 
  0.286, 781.23, 1.842, 0.877, 20.259, 0.088, 0.025, 1.05, "", "", "", "", 
  "", "", "", "", "", "", "", "", "", "", "", "", "", "", "", "", "", "", "", 
  "", "", "", 47.22, 1.1402533*^7, 398.448, 24.3, 4.8, 2.954, 1653.173, 23.5, 
  430.548, 6.65, 2.9, 23.1, 22.863, 0.7, 64., 0.51}, 
 {"HTI", "North America", "Haiti", "2020-10-16", 8908., 0., 7.714, 231., 0., 
  0.143, 781.23, 0., 0.677, 20.259, 0., 0.013, 1.05, "", "", "", "", "", "", 
  "", "", "", "", "", "", "", "", "", "", "", "", "", "", "", "", "", "", "", 
  "", 47.22, 1.1402533*^7, 398.448, 24.3, 4.8, 2.954, 1653.173, 23.5, 
  430.548, 6.65, 2.9, 23.1, 22.863, 0.7, 64., 0.51}, 
 {"HTI", "North America", "Haiti", "2020-10-17", 8925., 17., 10.143, 231., 
  0., 0.143, 782.721, 1.491, 0.89, 20.259, 0., 0.013, 1.06, "", "", "", "", 
  "", "", "", "", "", "", "", "", "", "", "", "", "", "", "", "", "", "", "", 
  "", "", "", 47.22, 1.1402533*^7, 398.448, 24.3, 4.8, 2.954, 1653.173, 23.5, 
  430.548, 6.65, 2.9, 23.1, 22.863, 0.7, 64., 0.51}, 
 {"HTI", "North America", "Haiti", "2020-10-18", 8925., 0., 9.286, 231., 0., 
  0.143, 782.721, 0., 0.814, 20.259, 0., 0.013, 1.06, "", "", "", "", "", "", 
  "", "", "", "", "", "", "", "", "", "", "", "", "", "", "", "", "", "", "", 
  "", 47.22, 1.1402533*^7, 398.448, 24.3, 4.8, 2.954, 1653.173, 23.5, 
  430.548, 6.65, 2.9, 23.1, 22.863, 0.7, 64., 0.51}, 
 {"HTI", "North America", "Haiti", "2020-10-19", 8925., 0., 6.143, 231., 0., 
  0.143, 782.721, 0., 0.539, 20.259, 0., 0.013, 1.07, "", "", "", "", "", "", 
  "", "", "", "", "", "", "", "", "", "", "", "", "", "", "", "", "", "", "", 
  "", 47.22, 1.1402533*^7, 398.448, 24.3, 4.8, 2.954, 1653.173, 23.5, 
  430.548, 6.65, 2.9, 23.1, 22.863, 0.7, 64., 0.51}, 
 {"HTI", "North America", "Haiti", "2020-10-20", 8925., 0., 6.143, 231., 0., 
  0.143, 782.721, 0., 0.539, 20.259, 0., 0.013, 1.08, "", "", "", "", "", "", 
  "", "", "", "", "", "", "", "", "", "", "", "", "", "", "", "", "", "", "", 
  "", 47.22, 1.1402533*^7, 398.448, 24.3, 4.8, 2.954, 1653.173, 23.5, 
  430.548, 6.65, 2.9, 23.1, 22.863, 0.7, 64., 0.51}, 
 {"HTI", "North America", "Haiti", "2020-10-21", 8976., 51., 12.714, 231., 
  0., 0.143, 787.194, 4.473, 1.115, 20.259, 0., 0.013, 1.09, "", "", "", "", 
  "", "", "", "", "", "", "", "", "", "", "", "", "", "", "", "", "", "", "", 
  "", "", "", 47.22, 1.1402533*^7, 398.448, 24.3, 4.8, 2.954, 1653.173, 23.5, 
  430.548, 6.65, 2.9, 23.1, 22.863, 0.7, 64., 0.51}, 
 {"HTI", "North America", "Haiti", "2020-10-22", 8979., 3., 10.143, 231., 0., 
  0., 787.457, 0.263, 0.89, 20.259, 0., 0., 1.09, "", "", "", "", "", "", "", 
  "", "", "", "", "", "", "", "", "", "", "", "", "", "", "", "", "", "", "", 
  47.22, 1.1402533*^7, 398.448, 24.3, 4.8, 2.954, 1653.173, 23.5, 430.548, 
  6.65, 2.9, 23.1, 22.863, 0.7, 64., 0.51}, {"HTI", "North America", "Haiti", 
  "2020-10-23", 8979., 0., 10.143, 231., 0., 0., 787.457, 0., 0.89, 20.259, 
  0., 0., 1.09, "", "", "", "", "", "", "", "", "", "", "", "", "", "", "", 
  "", "", "", "", "", "", "", "", "", "", "", 47.22, 1.1402533*^7, 398.448, 
  24.3, 4.8, 2.954, 1653.173, 23.5, 430.548, 6.65, 2.9, 23.1, 22.863, 0.7, 
  64., 0.51}, {"HTI", "North America", "Haiti", "2020-10-24", 8999., 20., 
  10.571, 231., 0., 0., 789.211, 1.754, 0.927, 20.259, 0., 0., 1.09, "", "", 
  "", "", "", "", "", "", "", "", "", "", "", "", "", "", "", "", "", "", "", 
  "", "", "", "", "", 47.22, 1.1402533*^7, 398.448, 24.3, 4.8, 2.954, 
  1653.173, 23.5, 430.548, 6.65, 2.9, 23.1, 22.863, 0.7, 64., 0.51}, 
 {"HTI", "North America", "Haiti", "2020-10-25", 9015., 16., 12.857, 231., 
  0., 0., 790.614, 1.403, 1.128, 20.259, 0., 0., 1.09, "", "", "", "", "", 
  "", "", "", "", "", "", "", "", "", "", "", "", "", "", "", "", "", "", "", 
  "", "", 47.22, 1.1402533*^7, 398.448, 24.3, 4.8, 2.954, 1653.173, 23.5, 
  430.548, 6.65, 2.9, 23.1, 22.863, 0.7, 64., 0.51}, 
 {"HTI", "North America", "Haiti", "2020-10-26", 9026., 11., 14.429, 232., 
  1., 0.143, 791.579, 0.965, 1.265, 20.346, 0.088, 0.013, 1.09, "", "", "", 
  "", "", "", "", "", "", "", "", "", "", "", "", "", "", "", "", "", "", "", 
  "", "", "", "", 47.22, 1.1402533*^7, 398.448, 24.3, 4.8, 2.954, 1653.173, 
  23.5, 430.548, 6.65, 2.9, 23.1, 22.863, 0.7, 64., 0.51}, 
 {"HTI", "North America", "Haiti", "2020-10-27", 9026., 0., 14.429, 232., 0., 
  0.143, 791.579, 0., 1.265, 20.346, 0., 0.013, 1.09, "", "", "", "", "", "", 
  "", "", "", "", "", "", "", "", "", "", "", "", "", "", "", "", "", "", "", 
  "", 47.22, 1.1402533*^7, 398.448, 24.3, 4.8, 2.954, 1653.173, 23.5, 
  430.548, 6.65, 2.9, 23.1, 22.863, 0.7, 64., 0.51}, 
 {"HTI", "North America", "Haiti", "2020-10-28", 9026., 0., 7.143, 232., 0., 
  0.143, 791.579, 0., 0.626, 20.346, 0., 0.013, 1.09, "", "", "", "", "", "", 
  "", "", "", "", "", "", "", "", "", "", "", "", "", "", "", "", "", "", "", 
  "", 47.22, 1.1402533*^7, 398.448, 24.3, 4.8, 2.954, 1653.173, 23.5, 
  430.548, 6.65, 2.9, 23.1, 22.863, 0.7, 64., 0.51}, 
 {"HTI", "North America", "Haiti", "2020-10-29", 9046., 20., 9.571, 232., 0., 
  0.143, 793.332, 1.754, 0.839, 20.346, 0., 0.013, 1.1, "", "", "", "", "", 
  "", "", "", "", "", "", "", "", "", "", "", "", "", "", "", "", "", "", "", 
  "", "", 47.22, 1.1402533*^7, 398.448, 24.3, 4.8, 2.954, 1653.173, 23.5, 
  430.548, 6.65, 2.9, 23.1, 22.863, 0.7, 64., 0.51}, 
 {"HTI", "North America", "Haiti", "2020-10-30", 9054., 8., 10.714, 232., 0., 
  0.143, 794.034, 0.702, 0.94, 20.346, 0., 0.013, 1.1, "", "", "", "", "", 
  "", "", "", "", "", "", "", "", "", "", "", "", "", "", "", "", "", "", "", 
  "", "", 47.22, 1.1402533*^7, 398.448, 24.3, 4.8, 2.954, 1653.173, 23.5, 
  430.548, 6.65, 2.9, 23.1, 22.863, 0.7, 64., 0.51}, 
 {"HTI", "North America", "Haiti", "2020-10-31", 9054., 0., 7.857, 232., 0., 
  0.143, 794.034, 0., 0.689, 20.346, 0., 0.013, 1.1, "", "", "", "", "", "", 
  "", "", "", "", "", "", "", "", "", "", "", "", "", "", "", "", "", "", "", 
  "", 47.22, 1.1402533*^7, 398.448, 24.3, 4.8, 2.954, 1653.173, 23.5, 
  430.548, 6.65, 2.9, 23.1, 22.863, 0.7, 64., 0.51}, 
 {"HTI", "North America", "Haiti", "2020-11-01", 9054., 0., 5.571, 232., 0., 
  0.143, 794.034, 0., 0.489, 20.346, 0., 0.013, 1.11, "", "", "", "", "", "", 
  "", "", "", "", "", "", "", "", "", "", "", "", "", "", "", "", "", "", "", 
  "", 47.22, 1.1402533*^7, 398.448, 24.3, 4.8, 2.954, 1653.173, 23.5, 
  430.548, 6.65, 2.9, 23.1, 22.863, 0.7, 64., 0.51}, 
 {"HTI", "North America", "Haiti", "2020-11-02", 9054., 0., 4., 232., 0., 0., 
  794.034, 0., 0.351, 20.346, 0., 0., 1.12, "", "", "", "", "", "", "", "", 
  "", "", "", "", "", "", "", "", "", "", "", "", "", "", "", "", "", "", 
  47.22, 1.1402533*^7, 398.448, 24.3, 4.8, 2.954, 1653.173, 23.5, 430.548, 
  6.65, 2.9, 23.1, 22.863, 0.7, 64., 0.51}, {"HTI", "North America", "Haiti", 
  "2020-11-03", 9054., 0., 4., 232., 0., 0., 794.034, 0., 0.351, 20.346, 0., 
  0., 1.12, "", "", "", "", "", "", "", "", "", "", "", "", "", "", "", "", 
  "", "", "", "", "", "", "", "", "", "", 47.22, 1.1402533*^7, 398.448, 24.3, 
  4.8, 2.954, 1653.173, 23.5, 430.548, 6.65, 2.9, 23.1, 22.863, 0.7, 64., 
  0.51}, {"HTI", "North America", "Haiti", "2020-11-04", 9054., 0., 4., 232., 
  0., 0., 794.034, 0., 0.351, 20.346, 0., 0., 1.14, "", "", "", "", "", "", 
  "", "", "", "", "", "", "", "", "", "", "", "", "", "", "", "", "", "", "", 
  "", 47.22, 1.1402533*^7, 398.448, 24.3, 4.8, 2.954, 1653.173, 23.5, 
  430.548, 6.65, 2.9, 23.1, 22.863, 0.7, 64., 0.51}, 
 {"HTI", "North America", "Haiti", "2020-11-05", 9100., 46., 7.714, 232., 0., 
  0., 798.068, 4.034, 0.677, 20.346, 0., 0., 1.15, "", "", "", "", "", "", 
  "", "", "", "", "", "", "", "", "", "", "", "", "", "", "", "", "", "", "", 
  "", 47.22, 1.1402533*^7, 398.448, 24.3, 4.8, 2.954, 1653.173, 23.5, 
  430.548, 6.65, 2.9, 23.1, 22.863, 0.7, 64., 0.51}, 
 {"HTI", "North America", "Haiti", "2020-11-06", 9109., 9., 7.857, 232., 0., 
  0., 798.858, 0.789, 0.689, 20.346, 0., 0., 1.15, "", "", "", "", "", "", 
  "", "", "", "", "", "", "", "", "", "", "", "", "", "", "", "", "", "", "", 
  "", 47.22, 1.1402533*^7, 398.448, 24.3, 4.8, 2.954, 1653.173, 23.5, 
  430.548, 6.65, 2.9, 23.1, 22.863, 0.7, 64., 0.51}, 
 {"HTI", "North America", "Haiti", "2020-11-07", 9109., 0., 7.857, 232., 0., 
  0., 798.858, 0., 0.689, 20.346, 0., 0., 1.14, "", "", "", "", "", "", "", 
  "", "", "", "", "", "", "", "", "", "", "", "", "", "", "", "", "", "", "", 
  47.22, 1.1402533*^7, 398.448, 24.3, 4.8, 2.954, 1653.173, 23.5, 430.548, 
  6.65, 2.9, 23.1, 22.863, 0.7, 64., 0.51}, {"HTI", "North America", "Haiti", 
  "2020-11-08", 9127., 18., 10.429, 232., 0., 0., 800.436, 1.579, 0.915, 
  20.346, 0., 0., 1.14, "", "", "", "", "", "", "", "", "", "", "", "", "", 
  "", "", "", "", "", "", "", "", "", "", "", "", "", 47.22, 1.1402533*^7, 
  398.448, 24.3, 4.8, 2.954, 1653.173, 23.5, 430.548, 6.65, 2.9, 23.1, 
  22.863, 0.7, 64., 0.51}, {"HTI", "North America", "Haiti", "2020-11-09", 
  9127., 0., 10.429, 232., 0., 0., 800.436, 0., 0.915, 20.346, 0., 0., 1.14, 
  "", "", "", "", "", "", "", "", "", "", "", "", "", "", "", "", "", "", "", 
  "", "", "", "", "", "", "", 47.22, 1.1402533*^7, 398.448, 24.3, 4.8, 2.954, 
  1653.173, 23.5, 430.548, 6.65, 2.9, 23.1, 22.863, 0.7, 64., 0.51}, 
 {"HTI", "North America", "Haiti", "2020-11-10", 9127., 0., 10.429, 232., 0., 
  0., 800.436, 0., 0.915, 20.346, 0., 0., 1.14, "", "", "", "", "", "", "", 
  "", "", "", "", "", "", "", "", "", "", "", "", "", "", "", "", "", "", "", 
  47.22, 1.1402533*^7, 398.448, 24.3, 4.8, 2.954, 1653.173, 23.5, 430.548, 
  6.65, 2.9, 23.1, 22.863, 0.7, 64., 0.51}, {"HTI", "North America", "Haiti", 
  "2020-11-11", 9137., 10., 11.857, 232., 0., 0., 801.313, 0.877, 1.04, 
  20.346, 0., 0., 1.14, "", "", "", "", "", "", "", "", "", "", "", "", "", 
  "", "", "", "", "", "", "", "", "", "", "", "", "", 47.22, 1.1402533*^7, 
  398.448, 24.3, 4.8, 2.954, 1653.173, 23.5, 430.548, 6.65, 2.9, 23.1, 
  22.863, 0.7, 64., 0.51}, {"HTI", "North America", "Haiti", "2020-11-12", 
  9152., 15., 7.429, 232., 0., 0., 802.629, 1.315, 0.651, 20.346, 0., 0., 
  1.14, "", "", "", "", "", "", "", "", "", "", "", "", "", "", "", "", "", 
  "", "", "", "", "", "", "", "", "", 47.22, 1.1402533*^7, 398.448, 24.3, 
  4.8, 2.954, 1653.173, 23.5, 430.548, 6.65, 2.9, 23.1, 22.863, 0.7, 64., 
  0.51}, {"HTI", "North America", "Haiti", "2020-11-13", 9152., 0., 6.143, 
  232., 0., 0., 802.629, 0., 0.539, 20.346, 0., 0., 1.14, "", "", "", "", "", 
  "", "", "", "", "", "", "", "", "", "", "", "", "", "", "", "", "", "", "", 
  "", "", 47.22, 1.1402533*^7, 398.448, 24.3, 4.8, 2.954, 1653.173, 23.5, 
  430.548, 6.65, 2.9, 23.1, 22.863, 0.7, 64., 0.51}, 
 {"HTI", "North America", "Haiti", "2020-11-14", 9168., 16., 8.429, 232., 0., 
  0., 804.032, 1.403, 0.739, 20.346, 0., 0., 1.15, "", "", "", "", "", "", 
  "", "", "", "", "", "", "", "", "", "", "", "", "", "", "", "", "", "", "", 
  "", 47.22, 1.1402533*^7, 398.448, 24.3, 4.8, 2.954, 1653.173, 23.5, 
  430.548, 6.65, 2.9, 23.1, 22.863, 0.7, 64., 0.51}, 
 {"HTI", "North America", "Haiti", "2020-11-15", 9168., 0., 5.857, 232., 0., 
  0., 804.032, 0., 0.514, 20.346, 0., 0., 1.15, "", "", "", "", "", "", "", 
  "", "", "", "", "", "", "", "", "", "", "", "", "", "", "", "", "", "", "", 
  47.22, 1.1402533*^7, 398.448, 24.3, 4.8, 2.954, 1653.173, 23.5, 430.548, 
  6.65, 2.9, 23.1, 22.863, 0.7, 64., 0.51}, {"HTI", "North America", "Haiti", 
  "2020-11-16", 9179., 11., 7.429, 232., 0., 0., 804.997, 0.965, 0.651, 
  20.346, 0., 0., 1.15, "", "", "", "", "", "", "", "", "", "", "", "", "", 
  "", "", "", "", "", "", "", "", "", "", "", "", "", 47.22, 1.1402533*^7, 
  398.448, 24.3, 4.8, 2.954, 1653.173, 23.5, 430.548, 6.65, 2.9, 23.1, 
  22.863, 0.7, 64., 0.51}, {"HTI", "North America", "Haiti", "2020-11-17", 
  9188., 9., 8.714, 232., 0., 0., 805.786, 0.789, 0.764, 20.346, 0., 0., 
  1.15, "", "", "", "", "", "", "", "", "", "", "", "", "", "", "", "", "", 
  "", "", "", "", "", "", "", "", "", 47.22, 1.1402533*^7, 398.448, 24.3, 
  4.8, 2.954, 1653.173, 23.5, 430.548, 6.65, 2.9, 23.1, 22.863, 0.7, 64., 
  0.51}, {"HTI", "North America", "Haiti", "2020-11-18", 9191., 3., 7.714, 
  232., 0., 0., 806.049, 0.263, 0.677, 20.346, 0., 0., 1.15, "", "", "", "", 
  "", "", "", "", "", "", "", "", "", "", "", "", "", "", "", "", "", "", "", 
  "", "", "", 47.22, 1.1402533*^7, 398.448, 24.3, 4.8, 2.954, 1653.173, 23.5, 
  430.548, 6.65, 2.9, 23.1, 22.863, 0.7, 64., 0.51}, 
 {"HTI", "North America", "Haiti", "2020-11-19", 9191., 0., 5.571, 232., 0., 
  0., 806.049, 0., 0.489, 20.346, 0., 0., 1.16, "", "", "", "", "", "", "", 
  "", "", "", "", "", "", "", "", "", "", "", "", "", "", "", "", "", "", "", 
  47.22, 1.1402533*^7, 398.448, 24.3, 4.8, 2.954, 1653.173, 23.5, 430.548, 
  6.65, 2.9, 23.1, 22.863, 0.7, 64., 0.51}, {"HTI", "North America", "Haiti", 
  "2020-11-20", 9208., 17., 8., 232., 0., 0., 807.54, 1.491, 0.702, 20.346, 
  0., 0., 1.16, "", "", "", "", "", "", "", "", "", "", "", "", "", "", "", 
  "", "", "", "", "", "", "", "", "", "", "", 47.22, 1.1402533*^7, 398.448, 
  24.3, 4.8, 2.954, 1653.173, 23.5, 430.548, 6.65, 2.9, 23.1, 22.863, 0.7, 
  64., 0.51}, {"HTI", "North America", "Haiti", "2020-11-21", 9211., 3., 
  6.143, 232., 0., 0., 807.803, 0.263, 0.539, 20.346, 0., 0., 1.17, "", "", 
  "", "", "", "", "", "", "", "", "", "", "", "", "", "", "", "", "", "", "", 
  "", "", "", "", "", 47.22, 1.1402533*^7, 398.448, 24.3, 4.8, 2.954, 
  1653.173, 23.5, 430.548, 6.65, 2.9, 23.1, 22.863, 0.7, 64., 0.51}, 
 {"HTI", "North America", "Haiti", "2020-11-22", 9214., 3., 6.571, 232., 0., 
  0., 808.066, 0.263, 0.576, 20.346, 0., 0., 1.17, "", "", "", "", "", "", 
  "", "", "", "", "", "", "", "", "", "", "", "", "", "", "", "", "", "", "", 
  "", 47.22, 1.1402533*^7, 398.448, 24.3, 4.8, 2.954, 1653.173, 23.5, 
  430.548, 6.65, 2.9, 23.1, 22.863, 0.7, 64., 0.51}, 
 {"HTI", "North America", "Haiti", "2020-11-23", 9214., 0., 5., 232., 0., 0., 
  808.066, 0., 0.438, 20.346, 0., 0., 1.18, "", "", "", "", "", "", "", "", 
  "", "", "", "", "", "", "", "", "", "", "", "", "", "", "", "", "", "", 
  47.22, 1.1402533*^7, 398.448, 24.3, 4.8, 2.954, 1653.173, 23.5, 430.548, 
  6.65, 2.9, 23.1, 22.863, 0.7, 64., 0.51}, {"HTI", "North America", "Haiti", 
  "2020-11-24", 9224., 10., 5.143, 232., 0., 0., 808.943, 0.877, 0.451, 
  20.346, 0., 0., 1.19, "", "", "", "", "", "", "", "", "", "", "", "", "", 
  "", "", "", "", "", "", "", "", "", "", "", "", "", 41.67, 1.1402533*^7, 
  398.448, 24.3, 4.8, 2.954, 1653.173, 23.5, 430.548, 6.65, 2.9, 23.1, 
  22.863, 0.7, 64., 0.51}, {"HTI", "North America", "Haiti", "2020-11-25", 
  9229., 5., 5.429, 232., 0., 0., 809.382, 0.438, 0.476, 20.346, 0., 0., 1.2, 
  "", "", "", "", "", "", "", "", "", "", "", "", "", "", "", "", "", "", "", 
  "", "", "", "", "", "", "", 41.67, 1.1402533*^7, 398.448, 24.3, 4.8, 2.954, 
  1653.173, 23.5, 430.548, 6.65, 2.9, 23.1, 22.863, 0.7, 64., 0.51}, 
 {"HTI", "North America", "Haiti", "2020-11-26", 9248., 19., 8.143, 232., 0., 
  0., 811.048, 1.666, 0.714, 20.346, 0., 0., 1.2, "", "", "", "", "", "", "", 
  "", "", "", "", "", "", "", "", "", "", "", "", "", "", "", "", "", "", "", 
  41.67, 1.1402533*^7, 398.448, 24.3, 4.8, 2.954, 1653.173, 23.5, 430.548, 
  6.65, 2.9, 23.1, 22.863, 0.7, 64., 0.51}, {"HTI", "North America", "Haiti", 
  "2020-11-27", 9256., 8., 6.857, 232., 0., 0., 811.749, 0.702, 0.601, 
  20.346, 0., 0., 1.21, "", "", "", "", "", "", "", "", "", "", "", "", "", 
  "", "", "", "", "", "", "", "", "", "", "", "", "", 41.67, 1.1402533*^7, 
  398.448, 24.3, 4.8, 2.954, 1653.173, 23.5, 430.548, 6.65, 2.9, 23.1, 
  22.863, 0.7, 64., 0.51}, {"HTI", "North America", "Haiti", "2020-11-28", 
  9264., 8., 7.571, 232., 0., 0., 812.451, 0.702, 0.664, 20.346, 0., 0., 
  1.21, "", "", "", "", "", "", "", "", "", "", "", "", "", "", "", "", "", 
  "", "", "", "", "", "", "", "", "", 41.67, 1.1402533*^7, 398.448, 24.3, 
  4.8, 2.954, 1653.173, 23.5, 430.548, 6.65, 2.9, 23.1, 22.863, 0.7, 64., 
  0.51}, {"HTI", "North America", "Haiti", "2020-11-29", 9264., 0., 7.143, 
  232., 0., 0., 812.451, 0., 0.626, 20.346, 0., 0., 1.22, "", "", "", "", "", 
  "", "", "", "", "", "", "", "", "", "", "", "", "", "", "", "", "", "", "", 
  "", "", 41.67, 1.1402533*^7, 398.448, 24.3, 4.8, 2.954, 1653.173, 23.5, 
  430.548, 6.65, 2.9, 23.1, 22.863, 0.7, 64., 0.51}, 
 {"HTI", "North America", "Haiti", "2020-11-30", 9272., 8., 8.286, 232., 0., 
  0., 813.153, 0.702, 0.727, 20.346, 0., 0., 1.23, "", "", "", "", "", "", 
  "", "", "", "", "", "", "", "", "", "", "", "", "", "", "", "", "", "", "", 
  "", 41.67, 1.1402533*^7, 398.448, 24.3, 4.8, 2.954, 1653.173, 23.5, 
  430.548, 6.65, 2.9, 23.1, 22.863, 0.7, 64., 0.51}, 
 {"HTI", "North America", "Haiti", "2020-12-01", 9294., 22., 10., 233., 1., 
  0.143, 815.082, 1.929, 0.877, 20.434, 0.088, 0.013, 1.24, "", "", "", "", 
  "", "", "", "", "", "", "", "", "", "", "", "", "", "", "", "", "", "", "", 
  "", "", "", 41.67, 1.1402533*^7, 398.448, 24.3, 4.8, 2.954, 1653.173, 23.5, 
  430.548, 6.65, 2.9, 23.1, 22.863, 0.7, 64., 0.51}, 
 {"HTI", "North America", "Haiti", "2020-12-02", 9296., 2., 9.571, 233., 0., 
  0.143, 815.257, 0.175, 0.839, 20.434, 0., 0.013, 1.24, "", "", "", "", "", 
  "", "", "", "", "", "", "", "", "", "", "", "", "", "", "", "", "", "", "", 
  "", "", 41.67, 1.1402533*^7, 398.448, 24.3, 4.8, 2.954, 1653.173, 23.5, 
  430.548, 6.65, 2.9, 23.1, 22.863, 0.7, 64., 0.51}, 
 {"HTI", "North America", "Haiti", "2020-12-03", 9303., 7., 7.857, 233., 0., 
  0.143, 815.871, 0.614, 0.689, 20.434, 0., 0.013, 1.25, "", "", "", "", "", 
  "", "", "", "", "", "", "", "", "", "", "", "", "", "", "", "", "", "", "", 
  "", "", 41.67, 1.1402533*^7, 398.448, 24.3, 4.8, 2.954, 1653.173, 23.5, 
  430.548, 6.65, 2.9, 23.1, 22.863, 0.7, 64., 0.51}, 
 {"HTI", "North America", "Haiti", "2020-12-04", 9313., 10., 8.143, 233., 0., 
  0.143, 816.748, 0.877, 0.714, 20.434, 0., 0.013, 1.26, "", "", "", "", "", 
  "", "", "", "", "", "", "", "", "", "", "", "", "", "", "", "", "", "", "", 
  "", "", 41.67, 1.1402533*^7, 398.448, 24.3, 4.8, 2.954, 1653.173, 23.5, 
  430.548, 6.65, 2.9, 23.1, 22.863, 0.7, 64., 0.51}, 
 {"HTI", "North America", "Haiti", "2020-12-05", 9347., 34., 11.857, 233., 
  0., 0.143, 819.73, 2.982, 1.04, 20.434, 0., 0.013, 1.26, "", "", "", "", 
  "", "", "", "", "", "", "", "", "", "", "", "", "", "", "", "", "", "", "", 
  "", "", "", 41.67, 1.1402533*^7, 398.448, 24.3, 4.8, 2.954, 1653.173, 23.5, 
  430.548, 6.65, 2.9, 23.1, 22.863, 0.7, 64., 0.51}, 
 {"HTI", "North America", "Haiti", "2020-12-06", 9370., 23., 15.143, 233., 
  0., 0.143, 821.747, 2.017, 1.328, 20.434, 0., 0.013, 1.27, "", "", "", "", 
  "", "", "", "", "", "", "", "", "", "", "", "", "", "", "", "", "", "", "", 
  "", "", "", 41.67, 1.1402533*^7, 398.448, 24.3, 4.8, 2.954, 1653.173, 23.5, 
  430.548, 6.65, 2.9, 23.1, 22.863, 0.7, 64., 0.51}, 
 {"HTI", "North America", "Haiti", "2020-12-07", 9370., 0., 14., 233., 0., 
  0.143, 821.747, 0., 1.228, 20.434, 0., 0.013, 1.27, "", "", "", "", "", "", 
  "", "", "", "", "", "", "", "", "", "", "", "", "", "", "", "", "", "", "", 
  "", 41.67, 1.1402533*^7, 398.448, 24.3, 4.8, 2.954, 1653.173, 23.5, 
  430.548, 6.65, 2.9, 23.1, 22.863, 0.7, 64., 0.51}, 
 {"HTI", "North America", "Haiti", "2020-12-08", 9399., 29., 15., 233., 0., 
  0., 824.291, 2.543, 1.315, 20.434, 0., 0., 1.27, "", "", "", "", "", "", 
  "", "", "", "", "", "", "", "", "", "", "", "", "", "", "", "", "", "", "", 
  "", 41.67, 1.1402533*^7, 398.448, 24.3, 4.8, 2.954, 1653.173, 23.5, 
  430.548, 6.65, 2.9, 23.1, 22.863, 0.7, 64., 0.51}, 
 {"HTI", "North America", "Haiti", "2020-12-09", 9399., 0., 14.714, 233., 0., 
  0., 824.291, 0., 1.29, 20.434, 0., 0., 1.27, "", "", "", "", "", "", "", 
  "", "", "", "", "", "", "", "", "", "", "", "", "", "", "", "", "", "", "", 
  41.67, 1.1402533*^7, 398.448, 24.3, 4.8, 2.954, 1653.173, 23.5, 430.548, 
  6.65, 2.9, 23.1, 22.863, 0.7, 64., 0.51}, {"HTI", "North America", "Haiti", 
  "2020-12-10", 9434., 35., 18.714, 233., 0., 0., 827.36, 3.069, 1.641, 
  20.434, 0., 0., 1.27, "", "", "", "", "", "", "", "", "", "", "", "", "", 
  "", "", "", "", "", "", "", "", "", "", "", "", "", 41.67, 1.1402533*^7, 
  398.448, 24.3, 4.8, 2.954, 1653.173, 23.5, 430.548, 6.65, 2.9, 23.1, 
  22.863, 0.7, 64., 0.51}, {"HTI", "North America", "Haiti", "2020-12-11", 
  9434., 0., 17.286, 233., 0., 0., 827.36, 0., 1.516, 20.434, 0., 0., 1.27, 
  "", "", "", "", "", "", "", "", "", "", "", "", "", "", "", "", "", "", "", 
  "", "", "", "", "", "", "", 41.67, 1.1402533*^7, 398.448, 24.3, 4.8, 2.954, 
  1653.173, 23.5, 430.548, 6.65, 2.9, 23.1, 22.863, 0.7, 64., 0.51}, 
 {"HTI", "North America", "Haiti", "2020-12-12", 9465., 31., 16.857, 233., 
  0., 0., 830.079, 2.719, 1.478, 20.434, 0., 0., 1.27, "", "", "", "", "", 
  "", "", "", "", "", "", "", "", "", "", "", "", "", "", "", "", "", "", "", 
  "", "", 41.67, 1.1402533*^7, 398.448, 24.3, 4.8, 2.954, 1653.173, 23.5, 
  430.548, 6.65, 2.9, 23.1, 22.863, 0.7, 64., 0.51}, 
 {"HTI", "North America", "Haiti", "2020-12-13", 9491., 26., 17.286, 233., 
  0., 0., 832.359, 2.28, 1.516, 20.434, 0., 0., 1.28, "", "", "", "", "", "", 
  "", "", "", "", "", "", "", "", "", "", "", "", "", "", "", "", "", "", "", 
  "", 41.67, 1.1402533*^7, 398.448, 24.3, 4.8, 2.954, 1653.173, 23.5, 
  430.548, 6.65, 2.9, 23.1, 22.863, 0.7, 64., 0.51}, 
 {"HTI", "North America", "Haiti", "2020-12-14", 9509., 18., 19.857, 234., 
  1., 0.143, 833.938, 1.579, 1.741, 20.522, 0.088, 0.013, 1.28, "", "", "", 
  "", "", "", "", "", "", "", "", "", "", "", "", "", "", "", "", "", "", "", 
  "", "", "", "", 41.67, 1.1402533*^7, 398.448, 24.3, 4.8, 2.954, 1653.173, 
  23.5, 430.548, 6.65, 2.9, 23.1, 22.863, 0.7, 64., 0.51}, 
 {"HTI", "North America", "Haiti", "2020-12-15", 9565., 56., 23.714, 234., 
  0., 0.143, 838.849, 4.911, 2.08, 20.522, 0., 0.013, 1.27, "", "", "", "", 
  "", "", "", "", "", "", "", "", "", "", "", "", "", "", "", "", "", "", "", 
  "", "", "", 28.7, 1.1402533*^7, 398.448, 24.3, 4.8, 2.954, 1653.173, 23.5, 
  430.548, 6.65, 2.9, 23.1, 22.863, 0.7, 64., 0.51}, 
 {"HTI", "North America", "Haiti", "2020-12-16", 9597., 32., 28.286, 234., 
  0., 0.143, 841.655, 2.806, 2.481, 20.522, 0., 0.013, 1.27, "", "", "", "", 
  "", "", "", "", "", "", "", "", "", "", "", "", "", "", "", "", "", "", "", 
  "", "", "", 28.7, 1.1402533*^7, 398.448, 24.3, 4.8, 2.954, 1653.173, 23.5, 
  430.548, 6.65, 2.9, 23.1, 22.863, 0.7, 64., 0.51}, 
 {"HTI", "North America", "Haiti", "2020-12-17", 9597., 0., 23.286, 234., 0., 
  0.143, 841.655, 0., 2.042, 20.522, 0., 0.013, 1.27, "", "", "", "", "", "", 
  "", "", "", "", "", "", "", "", "", "", "", "", "", "", "", "", "", "", "", 
  "", 28.7, 1.1402533*^7, 398.448, 24.3, 4.8, 2.954, 1653.173, 23.5, 430.548, 
  6.65, 2.9, 23.1, 22.863, 0.7, 64., 0.51}, {"HTI", "North America", "Haiti", 
  "2020-12-18", 9627., 30., 27.571, 234., 0., 0.143, 844.286, 2.631, 2.418, 
  20.522, 0., 0.013, 1.27, "", "", "", "", "", "", "", "", "", "", "", "", 
  "", "", "", "", "", "", "", "", "", "", "", "", "", "", 28.7, 1.1402533*^7, 
  398.448, 24.3, 4.8, 2.954, 1653.173, 23.5, 430.548, 6.65, 2.9, 23.1, 
  22.863, 0.7, 64., 0.51}, {"HTI", "North America", "Haiti", "2020-12-19", 
  9648., 21., 26.143, 234., 0., 0.143, 846.128, 1.842, 2.293, 20.522, 0., 
  0.013, 1.26, "", "", "", "", "", "", "", "", "", "", "", "", "", "", "", 
  "", "", "", "", "", "", "", "", "", "", "", 28.7, 1.1402533*^7, 398.448, 
  24.3, 4.8, 2.954, 1653.173, 23.5, 430.548, 6.65, 2.9, 23.1, 22.863, 0.7, 
  64., 0.51}, {"HTI", "North America", "Haiti", "2020-12-20", 9674., 26., 
  26.143, 234., 0., 0.143, 848.408, 2.28, 2.293, 20.522, 0., 0.013, 1.26, "", 
  "", "", "", "", "", "", "", "", "", "", "", "", "", "", "", "", "", "", "", 
  "", "", "", "", "", "", 28.7, 1.1402533*^7, 398.448, 24.3, 4.8, 2.954, 
  1653.173, 23.5, 430.548, 6.65, 2.9, 23.1, 22.863, 0.7, 64., 0.51}, 
 {"HTI", "North America", "Haiti", "2020-12-21", 9674., 0., 23.571, 234., 0., 
  0., 848.408, 0., 2.067, 20.522, 0., 0., 1.26, "", "", "", "", "", "", "", 
  "", "", "", "", "", "", "", "", "", "", "", "", "", "", "", "", "", "", "", 
  28.7, 1.1402533*^7, 398.448, 24.3, 4.8, 2.954, 1653.173, 23.5, 430.548, 
  6.65, 2.9, 23.1, 22.863, 0.7, 64., 0.51}, {"HTI", "North America", "Haiti", 
  "2020-12-22", 9771., 97., 29.429, 234., 0., 0., 856.915, 8.507, 2.581, 
  20.522, 0., 0., 1.26, "", "", "", "", "", "", "", "", "", "", "", "", "", 
  "", "", "", "", "", "", "", "", "", "", "", "", "", 28.7, 1.1402533*^7, 
  398.448, 24.3, 4.8, 2.954, 1653.173, 23.5, 430.548, 6.65, 2.9, 23.1, 
  22.863, 0.7, 64., 0.51}, {"HTI", "North America", "Haiti", "2020-12-23", 
  9805., 34., 29.714, 235., 1., 0.143, 859.897, 2.982, 2.606, 20.609, 0.088, 
  0.013, 1.26, "", "", "", "", "", "", "", "", "", "", "", "", "", "", "", 
  "", "", "", "", "", "", "", "", "", "", "", 28.7, 1.1402533*^7, 398.448, 
  24.3, 4.8, 2.954, 1653.173, 23.5, 430.548, 6.65, 2.9, 23.1, 22.863, 0.7, 
  64., 0.51}, {"HTI", "North America", "Haiti", "2020-12-24", 9846., 41., 
  35.571, 235., 0., 0.143, 863.492, 3.596, 3.12, 20.609, 0., 0.013, 1.25, "", 
  "", "", "", "", "", "", "", "", "", "", "", "", "", "", "", "", "", "", "", 
  "", "", "", "", "", "", 28.7, 1.1402533*^7, 398.448, 24.3, 4.8, 2.954, 
  1653.173, 23.5, 430.548, 6.65, 2.9, 23.1, 22.863, 0.7, 64., 0.51}, 
 {"HTI", "North America", "Haiti", "2020-12-25", 9846., 0., 31.286, 235., 0., 
  0.143, 863.492, 0., 2.744, 20.609, 0., 0.013, 1.25, "", "", "", "", "", "", 
  "", "", "", "", "", "", "", "", "", "", "", "", "", "", "", "", "", "", "", 
  "", 28.7, 1.1402533*^7, 398.448, 24.3, 4.8, 2.954, 1653.173, 23.5, 430.548, 
  6.65, 2.9, 23.1, 22.863, 0.7, 64., 0.51}, {"HTI", "North America", "Haiti", 
  "2020-12-26", 9846., 0., 28.286, 235., 0., 0.143, 863.492, 0., 2.481, 
  20.609, 0., 0.013, 1.24, "", "", "", "", "", "", "", "", "", "", "", "", 
  "", "", "", "", "", "", "", "", "", "", "", "", "", "", 28.7, 1.1402533*^7, 
  398.448, 24.3, 4.8, 2.954, 1653.173, 23.5, 430.548, 6.65, 2.9, 23.1, 
  22.863, 0.7, 64., 0.51}, {"HTI", "North America", "Haiti", "2020-12-27", 
  9846., 0., 24.571, 235., 0., 0.143, 863.492, 0., 2.155, 20.609, 0., 0.013, 
  1.24, "", "", "", "", "", "", "", "", "", "", "", "", "", "", "", "", "", 
  "", "", "", "", "", "", "", "", "", 28.7, 1.1402533*^7, 398.448, 24.3, 4.8, 
  2.954, 1653.173, 23.5, 430.548, 6.65, 2.9, 23.1, 22.863, 0.7, 64., 0.51}, 
 {"HTI", "North America", "Haiti", "2020-12-28", 9958., 112., 40.571, 236., 
  1., 0.286, 873.315, 9.822, 3.558, 20.697, 0.088, 0.025, 1.25, "", "", "", 
  "", "", "", "", "", "", "", "", "", "", "", "", "", "", "", "", "", "", "", 
  "", "", "", "", 28.7, 1.1402533*^7, 398.448, 24.3, 4.8, 2.954, 1653.173, 
  23.5, 430.548, 6.65, 2.9, 23.1, 22.863, 0.7, 64., 0.51}, 
 {"HTI", "North America", "Haiti", "2020-12-29", 9958., 0., 26.714, 236., 0., 
  0.286, 873.315, 0., 2.343, 20.697, 0., 0.025, 1.24, "", "", "", "", "", "", 
  "", "", "", "", "", "", "", "", "", "", "", "", "", "", "", "", "", "", "", 
  "", 28.7, 1.1402533*^7, 398.448, 24.3, 4.8, 2.954, 1653.173, 23.5, 430.548, 
  6.65, 2.9, 23.1, 22.863, 0.7, 64., 0.51}, {"HTI", "North America", "Haiti", 
  "2020-12-30", 9999., 41., 27.714, 236., 0., 0.143, 876.91, 3.596, 2.431, 
  20.697, 0., 0.013, 1.24, "", "", "", "", "", "", "", "", "", "", "", "", 
  "", "", "", "", "", "", "", "", "", "", "", "", "", "", 28.7, 1.1402533*^7, 
  398.448, 24.3, 4.8, 2.954, 1653.173, 23.5, 430.548, 6.65, 2.9, 23.1, 
  22.863, 0.7, 64., 0.51}, {"HTI", "North America", "Haiti", "2020-12-31", 
  9999., 0., 21.857, 236., 0., 0.143, 876.91, 0., 1.917, 20.697, 0., 0.013, 
  1.23, "", "", "", "", "", "", "", "", "", "", "", "", "", "", "", "", "", 
  "", "", "", "", "", "", "", "", "", 28.7, 1.1402533*^7, 398.448, 24.3, 4.8, 
  2.954, 1653.173, 23.5, 430.548, 6.65, 2.9, 23.1, 22.863, 0.7, 64., 0.51}, 
 {"HTI", "North America", "Haiti", "2021-01-01", 10015., 16., 24.143, 236., 
  0., 0.143, 878.314, 1.403, 2.117, 20.697, 0., 0.013, 1.23, "", "", "", "", 
  "", "", "", "", "", "", "", "", "", "", "", "", "", "", "", "", "", "", "", 
  "", "", "", 28.7, 1.1402533*^7, 398.448, 24.3, 4.8, 2.954, 1653.173, 23.5, 
  430.548, 6.65, 2.9, 23.1, 22.863, 0.7, 64., 0.51}, 
 {"HTI", "North America", "Haiti", "2021-01-02", 10015., 0., 24.143, 236., 
  0., 0.143, 878.314, 0., 2.117, 20.697, 0., 0.013, 1.23, "", "", "", "", "", 
  "", "", "", "", "", "", "", "", "", "", "", "", "", "", "", "", "", "", "", 
  "", "", 28.7, 1.1402533*^7, 398.448, 24.3, 4.8, 2.954, 1653.173, 23.5, 
  430.548, 6.65, 2.9, 23.1, 22.863, 0.7, 64., 0.51}, 
 {"HTI", "North America", "Haiti", "2021-01-03", 10077., 62., 33., 236., 0., 
  0.143, 883.751, 5.437, 2.894, 20.697, 0., 0.013, 1.23, "", "", "", "", "", 
  "", "", "", "", "", "", "", "", "", "", "", "", "", "", "", "", "", "", "", 
  "", "", 28.7, 1.1402533*^7, 398.448, 24.3, 4.8, 2.954, 1653.173, 23.5, 
  430.548, 6.65, 2.9, 23.1, 22.863, 0.7, 64., 0.51}, 
 {"HTI", "North America", "Haiti", "2021-01-04", 10127., 50., 24.143, 236., 
  0., 0., 888.136, 4.385, 2.117, 20.697, 0., 0., 1.23, "", "", "", "", "", 
  "", "", "", "", "", "", "", "", "", "", "", "", "", "", "", "", "", "", "", 
  "", "", 28.7, 1.1402533*^7, 398.448, 24.3, 4.8, 2.954, 1653.173, 23.5, 
  430.548, 6.65, 2.9, 23.1, 22.863, 0.7, 64., 0.51}, 
 {"HTI", "North America", "Haiti", "2021-01-05", 10127., 0., 24.143, 236., 
  0., 0., 888.136, 0., 2.117, 20.697, 0., 0., 1.23, "", "", "", "", "", "", 
  "", "", "", "", "", "", "", "", "", "", "", "", "", "", "", "", "", "", "", 
  "", 28.7, 1.1402533*^7, 398.448, 24.3, 4.8, 2.954, 1653.173, 23.5, 430.548, 
  6.65, 2.9, 23.1, 22.863, 0.7, 64., 0.51}, {"HTI", "North America", "Haiti", 
  "2021-01-06", 10127., 0., 18.286, 236., 0., 0., 888.136, 0., 1.604, 20.697, 
  0., 0., 1.23, "", "", "", "", "", "", "", "", "", "", "", "", "", "", "", 
  "", "", "", "", "", "", "", "", "", "", "", 28.7, 1.1402533*^7, 398.448, 
  24.3, 4.8, 2.954, 1653.173, 23.5, 430.548, 6.65, 2.9, 23.1, 22.863, 0.7, 
  64., 0.51}, {"HTI", "North America", "Haiti", "2021-01-07", 10127., 0., 
  18.286, 236., 0., 0., 888.136, 0., 1.604, 20.697, 0., 0., 1.23, "", "", "", 
  "", "", "", "", "", "", "", "", "", "", "", "", "", "", "", "", "", "", "", 
  "", "", "", "", 28.7, 1.1402533*^7, 398.448, 24.3, 4.8, 2.954, 1653.173, 
  23.5, 430.548, 6.65, 2.9, 23.1, 22.863, 0.7, 64., 0.51}, 
 {"HTI", "North America", "Haiti", "2021-01-08", 10203., 76., 26.857, 236., 
  0., 0., 894.801, 6.665, 2.355, 20.697, 0., 0., 1.24, "", "", "", "", "", 
  "", "", "", "", "", "", "", "", "", "", "", "", "", "", "", "", "", "", "", 
  "", "", 28.7, 1.1402533*^7, 398.448, 24.3, 4.8, 2.954, 1653.173, 23.5, 
  430.548, 6.65, 2.9, 23.1, 22.863, 0.7, 64., 0.51}, 
 {"HTI", "North America", "Haiti", "2021-01-09", 10241., 38., 32.286, 237., 
  1., 0.143, 898.134, 3.333, 2.831, 20.785, 0.088, 0.013, 1.24, "", "", "", 
  "", "", "", "", "", "", "", "", "", "", "", "", "", "", "", "", "", "", "", 
  "", "", "", "", 28.7, 1.1402533*^7, 398.448, 24.3, 4.8, 2.954, 1653.173, 
  23.5, 430.548, 6.65, 2.9, 23.1, 22.863, 0.7, 64., 0.51}, 
 {"HTI", "North America", "Haiti", "2021-01-10", 10241., 0., 23.429, 237., 
  0., 0.143, 898.134, 0., 2.055, 20.785, 0., 0.013, 1.24, "", "", "", "", "", 
  "", "", "", "", "", "", "", "", "", "", "", "", "", "", "", "", "", "", "", 
  "", "", 28.7, 1.1402533*^7, 398.448, 24.3, 4.8, 2.954, 1653.173, 23.5, 
  430.548, 6.65, 2.9, 23.1, 22.863, 0.7, 64., 0.51}, 
 {"HTI", "North America", "Haiti", "2021-01-11", 10272., 31., 20.714, 238., 
  1., 0.286, 900.852, 2.719, 1.817, 20.873, 0.088, 0.025, 1.24, "", "", "", 
  "", "", "", "", "", "", "", "", "", "", "", "", "", "", "", "", "", "", "", 
  "", "", "", "", 28.7, 1.1402533*^7, 398.448, 24.3, 4.8, 2.954, 1653.173, 
  23.5, 430.548, 6.65, 2.9, 23.1, 22.863, 0.7, 64., 0.51}, 
 {"HTI", "North America", "Haiti", "2021-01-12", 10272., 0., 20.714, 238., 
  0., 0.286, 900.852, 0., 1.817, 20.873, 0., 0.025, 1.24, "", "", "", "", "", 
  "", "", "", "", "", "", "", "", "", "", "", "", "", "", "", "", "", "", "", 
  "", "", 28.7, 1.1402533*^7, 398.448, 24.3, 4.8, 2.954, 1653.173, 23.5, 
  430.548, 6.65, 2.9, 23.1, 22.863, 0.7, 64., 0.51}, 
 {"HTI", "North America", "Haiti", "2021-01-13", 10386., 114., 37., 238., 0., 
  0.286, 910.85, 9.998, 3.245, 20.873, 0., 0.025, 1.24, "", "", "", "", "", 
  "", "", "", "", "", "", "", "", "", "", "", "", "", "", "", "", "", "", "", 
  "", "", 36.11, 1.1402533*^7, 398.448, 24.3, 4.8, 2.954, 1653.173, 23.5, 
  430.548, 6.65, 2.9, 23.1, 22.863, 0.7, 64., 0.51}, 
 {"HTI", "North America", "Haiti", "2021-01-14", 10415., 29., 41.143, 238., 
  0., 0.286, 913.394, 2.543, 3.608, 20.873, 0., 0.025, 1.24, "", "", "", "", 
  "", "", "", "", "", "", "", "", "", "", "", "", "", "", "", "", "", "", "", 
  "", "", "", 36.11, 1.1402533*^7, 398.448, 24.3, 4.8, 2.954, 1653.173, 23.5, 
  430.548, 6.65, 2.9, 23.1, 22.863, 0.7, 64., 0.51}, 
 {"HTI", "North America", "Haiti", "2021-01-15", 10569., 154., 52.286, 238., 
  0., 0.286, 926.899, 13.506, 4.585, 20.873, 0., 0.025, 1.24, "", "", "", "", 
  "", "", "", "", "", "", "", "", "", "", "", "", "", "", "", "", "", "", "", 
  "", "", "", 36.11, 1.1402533*^7, 398.448, 24.3, 4.8, 2.954, 1653.173, 23.5, 
  430.548, 6.65, 2.9, 23.1, 22.863, 0.7, 64., 0.51}, 
 {"HTI", "North America", "Haiti", "2021-01-16", 10635., 66., 56.286, 238., 
  0., 0.143, 932.688, 5.788, 4.936, 20.873, 0., 0.013, 1.23, "", "", "", "", 
  "", "", "", "", "", "", "", "", "", "", "", "", "", "", "", "", "", "", "", 
  "", "", "", 36.11, 1.1402533*^7, 398.448, 24.3, 4.8, 2.954, 1653.173, 23.5, 
  430.548, 6.65, 2.9, 23.1, 22.863, 0.7, 64., 0.51}, 
 {"HTI", "North America", "Haiti", "2021-01-17", 10781., 146., 77.143, 240., 
  2., 0.429, 945.492, 12.804, 6.765, 21.048, 0.175, 0.038, 1.22, "", "", "", 
  "", "", "", "", "", "", "", "", "", "", "", "", "", "", "", "", "", "", "", 
  "", "", "", "", 36.11, 1.1402533*^7, 398.448, 24.3, 4.8, 2.954, 1653.173, 
  23.5, 430.548, 6.65, 2.9, 23.1, 22.863, 0.7, 64., 0.51}, 
 {"HTI", "North America", "Haiti", "2021-01-18", 10781., 0., 72.714, 240., 
  0., 0.286, 945.492, 0., 6.377, 21.048, 0., 0.025, 1.21, "", "", "", "", "", 
  "", "", "", "", "", "", "", "", "", "", "", "", "", "", "", "", "", "", "", 
  "", "", 36.11, 1.1402533*^7, 398.448, 24.3, 4.8, 2.954, 1653.173, 23.5, 
  430.548, 6.65, 2.9, 23.1, 22.863, 0.7, 64., 0.51}, 
 {"HTI", "North America", "Haiti", "2021-01-19", 10852., 71., 82.857, 240., 
  0., 0.286, 951.718, 6.227, 7.267, 21.048, 0., 0.025, 1.2, "", "", "", "", 
  "", "", "", "", "", "", "", "", "", "", "", "", "", "", "", "", "", "", "", 
  "", "", "", 36.11, 1.1402533*^7, 398.448, 24.3, 4.8, 2.954, 1653.173, 23.5, 
  430.548, 6.65, 2.9, 23.1, 22.863, 0.7, 64., 0.51}, 
 {"HTI", "North America", "Haiti", "2021-01-20", 10907., 55., 74.429, 240., 
  0., 0.286, 956.542, 4.823, 6.527, 21.048, 0., 0.025, 1.19, "", "", "", "", 
  "", "", "", "", "", "", "", "", "", "", "", "", "", "", "", "", "", "", "", 
  "", "", "", 36.11, 1.1402533*^7, 398.448, 24.3, 4.8, 2.954, 1653.173, 23.5, 
  430.548, 6.65, 2.9, 23.1, 22.863, 0.7, 64., 0.51}, 
 {"HTI", "North America", "Haiti", "2021-01-21", 10963., 56., 78.286, 240., 
  0., 0.286, 961.453, 4.911, 6.866, 21.048, 0., 0.025, 1.18, "", "", "", "", 
  "", "", "", "", "", "", "", "", "", "", "", "", "", "", "", "", "", "", "", 
  "", "", "", 36.11, 1.1402533*^7, 398.448, 24.3, 4.8, 2.954, 1653.173, 23.5, 
  430.548, 6.65, 2.9, 23.1, 22.863, 0.7, 64., 0.51}, 
 {"HTI", "North America", "Haiti", "2021-01-22", 10963., 0., 56.286, 240., 
  0., 0.286, 961.453, 0., 4.936, 21.048, 0., 0.025, 1.17, "", "", "", "", "", 
  "", "", "", "", "", "", "", "", "", "", "", "", "", "", "", "", "", "", "", 
  "", "", 36.11, 1.1402533*^7, 398.448, 24.3, 4.8, 2.954, 1653.173, 23.5, 
  430.548, 6.65, 2.9, 23.1, 22.863, 0.7, 64., 0.51}, 
 {"HTI", "North America", "Haiti", "2021-01-23", 11035., 72., 57.143, 243., 
  3., 0.714, 967.767, 6.314, 5.011, 21.311, 0.263, 0.063, 1.16, "", "", "", 
  "", "", "", "", "", "", "", "", "", "", "", "", "", "", "", "", "", "", "", 
  "", "", "", "", 36.11, 1.1402533*^7, 398.448, 24.3, 4.8, 2.954, 1653.173, 
  23.5, 430.548, 6.65, 2.9, 23.1, 22.863, 0.7, 64., 0.51}, 
 {"HTI", "North America", "Haiti", "2021-01-24", 11099., 64., 45.429, 243., 
  0., 0.429, 973.38, 5.613, 3.984, 21.311, 0., 0.038, 1.15, "", "", "", "", 
  "", "", "", "", "", "", "", "", "", "", "", "", "", "", "", "", "", "", "", 
  "", "", "", 36.11, 1.1402533*^7, 398.448, 24.3, 4.8, 2.954, 1653.173, 23.5, 
  430.548, 6.65, 2.9, 23.1, 22.863, 0.7, 64., 0.51}, 
 {"HTI", "North America", "Haiti", "2021-01-25", 11099., 0., 45.429, 243., 
  0., 0.429, 973.38, 0., 3.984, 21.311, 0., 0.038, 1.15, "", "", "", "", "", 
  "", "", "", "", "", "", "", "", "", "", "", "", "", "", "", "", "", "", "", 
  "", "", 36.11, 1.1402533*^7, 398.448, 24.3, 4.8, 2.954, 1653.173, 23.5, 
  430.548, 6.65, 2.9, 23.1, 22.863, 0.7, 64., 0.51}, 
 {"HTI", "North America", "Haiti", "2021-01-26", 11286., 187., 62., 243., 0., 
  0.429, 989.78, 16.4, 5.437, 21.311, 0., 0.038, 1.14, "", "", "", "", "", 
  "", "", "", "", "", "", "", "", "", "", "", "", "", "", "", "", "", "", "", 
  "", "", 36.11, 1.1402533*^7, 398.448, 24.3, 4.8, 2.954, 1653.173, 23.5, 
  430.548, 6.65, 2.9, 23.1, 22.863, 0.7, 64., 0.51}, 
 {"HTI", "North America", "Haiti", "2021-01-27", 11286., 0., 54.143, 243., 
  0., 0.429, 989.78, 0., 4.748, 21.311, 0., 0.038, 1.13, "", "", "", "", "", 
  "", "", "", "", "", "", "", "", "", "", "", "", "", "", "", "", "", "", "", 
  "", "", 36.11, 1.1402533*^7, 398.448, 24.3, 4.8, 2.954, 1653.173, 23.5, 
  430.548, 6.65, 2.9, 23.1, 22.863, 0.7, 64., 0.51}, 
 {"HTI", "North America", "Haiti", "2021-01-28", 11286., 0., 46.143, 243., 
  0., 0.429, 989.78, 0., 4.047, 21.311, 0., 0.038, 1.12, "", "", "", "", "", 
  "", "", "", "", "", "", "", "", "", "", "", "", "", "", "", "", "", "", "", 
  "", "", 36.11, 1.1402533*^7, 398.448, 24.3, 4.8, 2.954, 1653.173, 23.5, 
  430.548, 6.65, 2.9, 23.1, 22.863, 0.7, 64., 0.51}, 
 {"HTI", "North America", "Haiti", "2021-01-29", 11402., 116., 62.714, 244., 
  1., 0.571, 999.953, 10.173, 5.5, 21.399, 0.088, 0.05, 1.12, "", "", "", "", 
  "", "", "", "", "", "", "", "", "", "", "", "", "", "", "", "", "", "", "", 
  "", "", "", 36.11, 1.1402533*^7, 398.448, 24.3, 4.8, 2.954, 1653.173, 23.5, 
  430.548, 6.65, 2.9, 23.1, 22.863, 0.7, 64., 0.51}, 
 {"HTI", "North America", "Haiti", "2021-01-30", 11460., 58., 60.714, 245., 
  1., 0.286, 1005.04, 5.087, 5.325, 21.486, 0.088, 0.025, 1.11, "", "", "", 
  "", "", "", "", "", "", "", "", "", "", "", "", "", "", "", "", "", "", "", 
  "", "", "", "", 36.11, 1.1402533*^7, 398.448, 24.3, 4.8, 2.954, 1653.173, 
  23.5, 430.548, 6.65, 2.9, 23.1, 22.863, 0.7, 64., 0.51}, 
 {"HTI", "North America", "Haiti", "2021-01-31", 11533., 73., 62., 245., 0., 
  0.286, 1011.442, 6.402, 5.437, 21.486, 0., 0.025, 1.1, "", "", "", "", "", 
  "", "", "", "", "", "", "", "", "", "", "", "", "", "", "", "", "", "", "", 
  "", "", 36.11, 1.1402533*^7, 398.448, 24.3, 4.8, 2.954, 1653.173, 23.5, 
  430.548, 6.65, 2.9, 23.1, 22.863, 0.7, 64., 0.51}, 
 {"HTI", "North America", "Haiti", "2021-02-01", 11533., 0., 62., 245., 0., 
  0.286, 1011.442, 0., 5.437, 21.486, 0., 0.025, 1.09, "", "", "", "", "", 
  "", "", "", "", "", "", "", "", "", "", "", "", "", "", "", "", "", "", "", 
  "", "", 36.11, 1.1402533*^7, 398.448, 24.3, 4.8, 2.954, 1653.173, 23.5, 
  430.548, 6.65, 2.9, 23.1, 22.863, 0.7, 64., 0.51}, 
 {"HTI", "North America", "Haiti", "2021-02-02", 11590., 57., 43.429, 245., 
  0., 0.286, 1016.441, 4.999, 3.809, 21.486, 0., 0.025, 1.08, "", "", "", "", 
  "", "", "", "", "", "", "", "", "", "", "", "", "", "", "", "", "", "", "", 
  "", "", "", 36.11, 1.1402533*^7, 398.448, 24.3, 4.8, 2.954, 1653.173, 23.5, 
  430.548, 6.65, 2.9, 23.1, 22.863, 0.7, 64., 0.51}, 
 {"HTI", "North America", "Haiti", "2021-02-03", 11672., 82., 55.143, 245., 
  0., 0.286, 1023.632, 7.191, 4.836, 21.486, 0., 0.025, 1.08, "", "", "", "", 
  "", "", "", "", "", "", "", "", "", "", "", "", "", "", "", "", "", "", "", 
  "", "", "", 36.11, 1.1402533*^7, 398.448, 24.3, 4.8, 2.954, 1653.173, 23.5, 
  430.548, 6.65, 2.9, 23.1, 22.863, 0.7, 64., 0.51}, 
 {"HTI", "North America", "Haiti", "2021-02-04", 11692., 20., 58., 245., 0., 
  0.286, 1025.386, 1.754, 5.087, 21.486, 0., 0.025, 1.07, "", "", "", "", "", 
  "", "", "", "", "", "", "", "", "", "", "", "", "", "", "", "", "", "", "", 
  "", "", 36.11, 1.1402533*^7, 398.448, 24.3, 4.8, 2.954, 1653.173, 23.5, 
  430.548, 6.65, 2.9, 23.1, 22.863, 0.7, 64., 0.51}, 
 {"HTI", "North America", "Haiti", "2021-02-05", 11692., 0., 41.429, 245., 
  0., 0.143, 1025.386, 0., 3.633, 21.486, 0., 0.013, 1.06, "", "", "", "", 
  "", "", "", "", "", "", "", "", "", "", "", "", "", "", "", "", "", "", "", 
  "", "", "", 36.11, 1.1402533*^7, 398.448, 24.3, 4.8, 2.954, 1653.173, 23.5, 
  430.548, 6.65, 2.9, 23.1, 22.863, 0.7, 64., 0.51}, 
 {"HTI", "North America", "Haiti", "2021-02-06", 11758., 66., 42.571, 245., 
  0., 0., 1031.174, 5.788, 3.734, 21.486, 0., 0., 1.06, "", "", "", "", "", 
  "", "", "", "", "", "", "", "", "", "", "", "", "", "", "", "", "", "", "", 
  "", "", 36.11, 1.1402533*^7, 398.448, 24.3, 4.8, 2.954, 1653.173, 23.5, 
  430.548, 6.65, 2.9, 23.1, 22.863, 0.7, 64., 0.51}, 
 {"HTI", "North America", "Haiti", "2021-02-07", 11806., 48., 39., 246., 1., 
  0.143, 1035.384, 4.21, 3.42, 21.574, 0.088, 0.013, 1.05, "", "", "", "", 
  "", "", "", "", "", "", "", "", "", "", "", "", "", "", "", "", "", "", "", 
  "", "", "", 36.11, 1.1402533*^7, 398.448, 24.3, 4.8, 2.954, 1653.173, 23.5, 
  430.548, 6.65, 2.9, 23.1, 22.863, 0.7, 64., 0.51}, 
 {"HTI", "North America", "Haiti", "2021-02-08", 11806., 0., 39., 246., 0., 
  0.143, 1035.384, 0., 3.42, 21.574, 0., 0.013, 1.05, "", "", "", "", "", "", 
  "", "", "", "", "", "", "", "", "", "", "", "", "", "", "", "", "", "", "", 
  "", 36.11, 1.1402533*^7, 398.448, 24.3, 4.8, 2.954, 1653.173, 23.5, 
  430.548, 6.65, 2.9, 23.1, 22.863, 0.7, 64., 0.51}, 
 {"HTI", "North America", "Haiti", "2021-02-09", 11908., 102., 45.429, 246., 
  0., 0.143, 1044.329, 8.945, 3.984, 21.574, 0., 0.013, 1.04, "", "", "", "", 
  "", "", "", "", "", "", "", "", "", "", "", "", "", "", "", "", "", "", "", 
  "", "", "", 38.89, 1.1402533*^7, 398.448, 24.3, 4.8, 2.954, 1653.173, 23.5, 
  430.548, 6.65, 2.9, 23.1, 22.863, 0.7, 64., 0.51}, 
 {"HTI", "North America", "Haiti", "2021-02-10", 11969., 61., 42.429, 246., 
  0., 0.143, 1049.679, 5.35, 3.721, 21.574, 0., 0.013, 1.04, "", "", "", "", 
  "", "", "", "", "", "", "", "", "", "", "", "", "", "", "", "", "", "", "", 
  "", "", "", 38.89, 1.1402533*^7, 398.448, 24.3, 4.8, 2.954, 1653.173, 23.5, 
  430.548, 6.65, 2.9, 23.1, 22.863, 0.7, 64., 0.51}, 
 {"HTI", "North America", "Haiti", "2021-02-11", 11991., 22., 42.714, 246., 
  0., 0.143, 1051.608, 1.929, 3.746, 21.574, 0., 0.013, 1.03, "", "", "", "", 
  "", "", "", "", "", "", "", "", "", "", "", "", "", "", "", "", "", "", "", 
  "", "", "", 38.89, 1.1402533*^7, 398.448, 24.3, 4.8, 2.954, 1653.173, 23.5, 
  430.548, 6.65, 2.9, 23.1, 22.863, 0.7, 64., 0.51}, 
 {"HTI", "North America", "Haiti", "2021-02-12", 12016., 25., 46.286, 246., 
  0., 0.143, 1053.801, 2.192, 4.059, 21.574, 0., 0.013, 1.03, "", "", "", "", 
  "", "", "", "", "", "", "", "", "", "", "", "", "", "", "", "", "", "", "", 
  "", "", "", 38.89, 1.1402533*^7, 398.448, 24.3, 4.8, 2.954, 1653.173, 23.5, 
  430.548, 6.65, 2.9, 23.1, 22.863, 0.7, 64., 0.51}, 
 {"HTI", "North America", "Haiti", "2021-02-13", 12016., 0., 36.857, 246., 
  0., 0.143, 1053.801, 0., 3.232, 21.574, 0., 0.013, 1.02, "", "", "", "", 
  "", "", "", "", "", "", "", "", "", "", "", "", "", "", "", "", "", "", "", 
  "", "", "", 38.89, 1.1402533*^7, 398.448, 24.3, 4.8, 2.954, 1653.173, 23.5, 
  430.548, 6.65, 2.9, 23.1, 22.863, 0.7, 64., 0.51}, 
 {"HTI", "North America", "Haiti", "2021-02-14", 12143., 127., 48.143, 247., 
  1., 0.143, 1064.939, 11.138, 4.222, 21.662, 0.088, 0.013, 1.02, "", "", "", 
  "", "", "", "", "", "", "", "", "", "", "", "", "", "", "", "", "", "", "", 
  "", "", "", "", 38.89, 1.1402533*^7, 398.448, 24.3, 4.8, 2.954, 1653.173, 
  23.5, 430.548, 6.65, 2.9, 23.1, 22.863, 0.7, 64., 0.51}, 
 {"HTI", "North America", "Haiti", "2021-02-15", 12143., 0., 48.143, 247., 
  0., 0.143, 1064.939, 0., 4.222, 21.662, 0., 0.013, 1.01, "", "", "", "", 
  "", "", "", "", "", "", "", "", "", "", "", "", "", "", "", "", "", "", "", 
  "", "", "", 38.89, 1.1402533*^7, 398.448, 24.3, 4.8, 2.954, 1653.173, 23.5, 
  430.548, 6.65, 2.9, 23.1, 22.863, 0.7, 64., 0.51}, 
 {"HTI", "North America", "Haiti", "2021-02-16", 12192., 49., 40.571, 247., 
  0., 0.143, 1069.236, 4.297, 3.558, 21.662, 0., 0.013, 1.01, "", "", "", "", 
  "", "", "", "", "", "", "", "", "", "", "", "", "", "", "", "", "", "", "", 
  "", "", "", 38.89, 1.1402533*^7, 398.448, 24.3, 4.8, 2.954, 1653.173, 23.5, 
  430.548, 6.65, 2.9, 23.1, 22.863, 0.7, 64., 0.51}, 
 {"HTI", "North America", "Haiti", "2021-02-17", 12206., 14., 33.857, 247., 
  0., 0.143, 1070.464, 1.228, 2.969, 21.662, 0., 0.013, 1., "", "", "", "", 
  "", "", "", "", "", "", "", "", "", "", "", "", "", "", "", "", "", "", "", 
  "", "", "", 38.89, 1.1402533*^7, 398.448, 24.3, 4.8, 2.954, 1653.173, 23.5, 
  430.548, 6.65, 2.9, 23.1, 22.863, 0.7, 64., 0.51}, 
 {"HTI", "North America", "Haiti", "2021-02-18", 12206., 0., 30.714, 247., 
  0., 0.143, 1070.464, 0., 2.694, 21.662, 0., 0.013, 1., "", "", "", "", "", 
  "", "", "", "", "", "", "", "", "", "", "", "", "", "", "", "", "", "", "", 
  "", "", 38.89, 1.1402533*^7, 398.448, 24.3, 4.8, 2.954, 1653.173, 23.5, 
  430.548, 6.65, 2.9, 23.1, 22.863, 0.7, 64., 0.51}, 
 {"HTI", "North America", "Haiti", "2021-02-19", 12206., 0., 27.143, 247., 
  0., 0.143, 1070.464, 0., 2.38, 21.662, 0., 0.013, 0.99, "", "", "", "", "", 
  "", "", "", "", "", "", "", "", "", "", "", "", "", "", "", "", "", "", "", 
  "", "", 38.89, 1.1402533*^7, 398.448, 24.3, 4.8, 2.954, 1653.173, 23.5, 
  430.548, 6.65, 2.9, 23.1, 22.863, 0.7, 64., 0.51}, 
 {"HTI", "North America", "Haiti", "2021-02-20", 12254., 48., 34., 247., 0., 
  0.143, 1074.673, 4.21, 2.982, 21.662, 0., 0.013, 0.99, "", "", "", "", "", 
  "", "", "", "", "", "", "", "", "", "", "", "", "", "", "", "", "", "", "", 
  "", "", 38.89, 1.1402533*^7, 398.448, 24.3, 4.8, 2.954, 1653.173, 23.5, 
  430.548, 6.65, 2.9, 23.1, 22.863, 0.7, 64., 0.51}, 
 {"HTI", "North America", "Haiti", "2021-02-21", 12274., 20., 18.714, 247., 
  0., 0., 1076.427, 1.754, 1.641, 21.662, 0., 0., 0.99, "", "", "", "", "", 
  "", "", "", "", "", "", "", "", "", "", "", "", "", "", "", "", "", "", "", 
  "", "", 38.89, 1.1402533*^7, 398.448, 24.3, 4.8, 2.954, 1653.173, 23.5, 
  430.548, 6.65, 2.9, 23.1, 22.863, 0.7, 64., 0.51}, 
 {"HTI", "North America", "Haiti", "2021-02-22", 12309., 35., 23.714, 247., 
  0., 0., 1079.497, 3.069, 2.08, 21.662, 0., 0., 0.99, "", "", "", "", "", 
  "", "", "", "", "", "", "", "", "", "", "", "", "", "", "", "", "", "", "", 
  "", "", 38.89, 1.1402533*^7, 398.448, 24.3, 4.8, 2.954, 1653.173, 23.5, 
  430.548, 6.65, 2.9, 23.1, 22.863, 0.7, 64., 0.51}, 
 {"HTI", "North America", "Haiti", "2021-02-23", 12309., 0., 16.714, 247., 
  0., 0., 1079.497, 0., 1.466, 21.662, 0., 0., 0.99, "", "", "", "", "", "", 
  "", "", "", "", "", "", "", "", "", "", "", "", "", "", "", "", "", "", "", 
  "", 38.89, 1.1402533*^7, 398.448, 24.3, 4.8, 2.954, 1653.173, 23.5, 
  430.548, 6.65, 2.9, 23.1, 22.863, 0.7, 64., 0.51}, 
 {"HTI", "North America", "Haiti", "2021-02-24", 12352., 43., 20.857, 247., 
  0., 0., 1083.268, 3.771, 1.829, 21.662, 0., 0., 0.99, "", "", "", "", "", 
  "", "", "", "", "", "", "", "", "", "", "", "", "", "", "", "", "", "", "", 
  "", "", 38.89, 1.1402533*^7, 398.448, 24.3, 4.8, 2.954, 1653.173, 23.5, 
  430.548, 6.65, 2.9, 23.1, 22.863, 0.7, 64., 0.51}, 
 {"HTI", "North America", "Haiti", "2021-02-25", 12352., 0., 20.857, 247., 
  0., 0., 1083.268, 0., 1.829, 21.662, 0., 0., 0.99, "", "", "", "", "", "", 
  "", "", "", "", "", "", "", "", "", "", "", "", "", "", "", "", "", "", "", 
  "", 36.11, 1.1402533*^7, 398.448, 24.3, 4.8, 2.954, 1653.173, 23.5, 
  430.548, 6.65, 2.9, 23.1, 22.863, 0.7, 64., 0.51}, 
 {"HTI", "North America", "Haiti", "2021-02-26", 12352., 0., 20.857, 247., 
  0., 0., 1083.268, 0., 1.829, 21.662, 0., 0., 0.99, "", "", "", "", "", "", 
  "", "", "", "", "", "", "", "", "", "", "", "", "", "", "", "", "", "", "", 
  "", 36.11, 1.1402533*^7, 398.448, 24.3, 4.8, 2.954, 1653.173, 23.5, 
  430.548, 6.65, 2.9, 23.1, 22.863, 0.7, 64., 0.51}, 
 {"HTI", "North America", "Haiti", "2021-02-27", 12430., 78., 25.143, 250., 
  3., 0.429, 1090.109, 6.841, 2.205, 21.925, 0.263, 0.038, 0.99, "", "", "", 
  "", "", "", "", "", "", "", "", "", "", "", "", "", "", "", "", "", "", "", 
  "", "", "", "", 36.11, 1.1402533*^7, 398.448, 24.3, 4.8, 2.954, 1653.173, 
  23.5, 430.548, 6.65, 2.9, 23.1, 22.863, 0.7, 64., 0.51}, 
 {"HTI", "North America", "Haiti", "2021-02-28", 12430., 0., 22.286, 250., 
  0., 0.429, 1090.109, 0., 1.954, 21.925, 0., 0.038, 0.99, "", "", "", "", 
  "", "", "", "", "", "", "", "", "", "", "", "", "", "", "", "", "", "", "", 
  "", "", "", 36.11, 1.1402533*^7, 398.448, 24.3, 4.8, 2.954, 1653.173, 23.5, 
  430.548, 6.65, 2.9, 23.1, 22.863, 0.7, 64., 0.51}, 
 {"HTI", "North America", "Haiti", "2021-03-01", 12448., 18., 19.857, 250., 
  0., 0.429, 1091.687, 1.579, 1.741, 21.925, 0., 0.038, 0.99, "", "", "", "", 
  "", "", "", "", "", "", "", "", "", "", "", "", "", "", "", "", "", "", "", 
  "", "", "", 36.11, 1.1402533*^7, 398.448, 24.3, 4.8, 2.954, 1653.173, 23.5, 
  430.548, 6.65, 2.9, 23.1, 22.863, 0.7, 64., 0.51}, 
 {"HTI", "North America", "Haiti", "2021-03-02", 12493., 45., 26.286, 250., 
  0., 0.429, 1095.634, 3.946, 2.305, 21.925, 0., 0.038, 0.99, "", "", "", "", 
  "", "", "", "", "", "", "", "", "", "", "", "", "", "", "", "", "", "", "", 
  "", "", "", 36.11, 1.1402533*^7, 398.448, 24.3, 4.8, 2.954, 1653.173, 23.5, 
  430.548, 6.65, 2.9, 23.1, 22.863, 0.7, 64., 0.51}, 
 {"HTI", "North America", "Haiti", "2021-03-03", 12531., 38., 25.571, 250., 
  0., 0.429, 1098.966, 3.333, 2.243, 21.925, 0., 0.038, 0.98, "", "", "", "", 
  "", "", "", "", "", "", "", "", "", "", "", "", "", "", "", "", "", "", "", 
  "", "", "", 36.11, 1.1402533*^7, 398.448, 24.3, 4.8, 2.954, 1653.173, 23.5, 
  430.548, 6.65, 2.9, 23.1, 22.863, 0.7, 64., 0.51}, 
 {"HTI", "North America", "Haiti", "2021-03-04", 12536., 5., 26.286, 250., 
  0., 0.429, 1099.405, 0.438, 2.305, 21.925, 0., 0.038, 0.98, "", "", "", "", 
  "", "", "", "", "", "", "", "", "", "", "", "", "", "", "", "", "", "", "", 
  "", "", "", 32.41, 1.1402533*^7, 398.448, 24.3, 4.8, 2.954, 1653.173, 23.5, 
  430.548, 6.65, 2.9, 23.1, 22.863, 0.7, 64., 0.51}, 
 {"HTI", "North America", "Haiti", "2021-03-05", 12536., 0., 26.286, 250., 
  0., 0.429, 1099.405, 0., 2.305, 21.925, 0., 0.038, 0.98, "", "", "", "", 
  "", "", "", "", "", "", "", "", "", "", "", "", "", "", "", "", "", "", "", 
  "", "", "", 32.41, 1.1402533*^7, 398.448, 24.3, 4.8, 2.954, 1653.173, 23.5, 
  430.548, 6.65, 2.9, 23.1, 22.863, 0.7, 64., 0.51}, 
 {"HTI", "North America", "Haiti", "2021-03-06", 12536., 0., 15.143, 251., 
  1., 0.143, 1099.405, 0., 1.328, 22.013, 0.088, 0.013, 0.98, "", "", "", "", 
  "", "", "", "", "", "", "", "", "", "", "", "", "", "", "", "", "", "", "", 
  "", "", "", 32.41, 1.1402533*^7, 398.448, 24.3, 4.8, 2.954, 1653.173, 23.5, 
  430.548, 6.65, 2.9, 23.1, 22.863, 0.7, 64., 0.51}, 
 {"HTI", "North America", "Haiti", "2021-03-07", 12536., 0., 15.143, 251., 
  0., 0.143, 1099.405, 0., 1.328, 22.013, 0., 0.013, 0.98, "", "", "", "", 
  "", "", "", "", "", "", "", "", "", "", "", "", "", "", "", "", "", "", "", 
  "", "", "", 32.41, 1.1402533*^7, 398.448, 24.3, 4.8, 2.954, 1653.173, 23.5, 
  430.548, 6.65, 2.9, 23.1, 22.863, 0.7, 64., 0.51}, 
 {"HTI", "North America", "Haiti", "2021-03-08", 12536., 0., 12.571, 251., 
  0., 0.143, 1099.405, 0., 1.103, 22.013, 0., 0.013, 0.99, "", "", "", "", 
  "", "", "", "", "", "", "", "", "", "", "", "", "", "", "", "", "", "", "", 
  "", "", "", 32.41, 1.1402533*^7, 398.448, 24.3, 4.8, 2.954, 1653.173, 23.5, 
  430.548, 6.65, 2.9, 23.1, 22.863, 0.7, 64., 0.51}, 
 {"HTI", "North America", "Haiti", "2021-03-09", 12536., 0., 6.143, 251., 0., 
  0.143, 1099.405, 0., 0.539, 22.013, 0., 0.013, 0.99, "", "", "", "", "", 
  "", "", "", "", "", "", "", "", "", "", "", "", "", "", "", "", "", "", "", 
  "", "", 32.41, 1.1402533*^7, 398.448, 24.3, 4.8, 2.954, 1653.173, 23.5, 
  430.548, 6.65, 2.9, 23.1, 22.863, 0.7, 64., 0.51}, 
 {"HTI", "North America", "Haiti", "2021-03-10", 12594., 58., 9., 251., 0., 
  0.143, 1104.491, 5.087, 0.789, 22.013, 0., 0.013, 1., "", "", "", "", "", 
  "", "", "", "", "", "", "", "", "", "", "", "", "", "", "", "", "", "", "", 
  "", "", 32.41, 1.1402533*^7, 398.448, 24.3, 4.8, 2.954, 1653.173, 23.5, 
  430.548, 6.65, 2.9, 23.1, 22.863, 0.7, 64., 0.51}, 
 {"HTI", "North America", "Haiti", "2021-03-11", 12594., 0., 8.286, 251., 0., 
  0.143, 1104.491, 0., 0.727, 22.013, 0., 0.013, 1., "", "", "", "", "", "", 
  "", "", "", "", "", "", "", "", "", "", "", "", "", "", "", "", "", "", "", 
  "", 32.41, 1.1402533*^7, 398.448, 24.3, 4.8, 2.954, 1653.173, 23.5, 
  430.548, 6.65, 2.9, 23.1, 22.863, 0.7, 64., 0.51}, 
 {"HTI", "North America", "Haiti", "2021-03-12", 12632., 38., 13.714, 251., 
  0., 0.143, 1107.824, 3.333, 1.203, 22.013, 0., 0.013, 1., "", "", "", "", 
  "", "", "", "", "", "", "", "", "", "", "", "", "", "", "", "", "", "", "", 
  "", "", "", 32.41, 1.1402533*^7, 398.448, 24.3, 4.8, 2.954, 1653.173, 23.5, 
  430.548, 6.65, 2.9, 23.1, 22.863, 0.7, 64., 0.51}, 
 {"HTI", "North America", "Haiti", "2021-03-13", 12632., 0., 13.714, 250., 
  -1., -0.143, 1107.824, 0., 1.203, 21.925, -0.088, -0.013, 1., "", "", "", 
  "", "", "", "", "", "", "", "", "", "", "", "", "", "", "", "", "", "", "", 
  "", "", "", "", 32.41, 1.1402533*^7, 398.448, 24.3, 4.8, 2.954, 1653.173, 
  23.5, 430.548, 6.65, 2.9, 23.1, 22.863, 0.7, 64., 0.51}, 
 {"HTI", "North America", "Haiti", "2021-03-14", 12632., 0., 13.714, 250., 
  0., -0.143, 1107.824, 0., 1.203, 21.925, 0., -0.013, 1., "", "", "", "", 
  "", "", "", "", "", "", "", "", "", "", "", "", "", "", "", "", "", "", "", 
  "", "", "", 32.41, 1.1402533*^7, 398.448, 24.3, 4.8, 2.954, 1653.173, 23.5, 
  430.548, 6.65, 2.9, 23.1, 22.863, 0.7, 64., 0.51}, 
 {"HTI", "North America", "Haiti", "2021-03-15", 12632., 0., 13.714, 250., 
  0., -0.143, 1107.824, 0., 1.203, 21.925, 0., -0.013, 1., "", "", "", "", 
  "", "", "", "", "", "", "", "", "", "", "", "", "", "", "", "", "", "", "", 
  "", "", "", 32.41, 1.1402533*^7, 398.448, 24.3, 4.8, 2.954, 1653.173, 23.5, 
  430.548, 6.65, 2.9, 23.1, 22.863, 0.7, 64., 0.51}, 
 {"HTI", "North America", "Haiti", "2021-03-16", 12664., 32., 18.286, 250., 
  0., -0.143, 1110.63, 2.806, 1.604, 21.925, 0., -0.013, 1.01, "", "", "", 
  "", "", "", "", "", "", "", "", "", "", "", "", "", "", "", "", "", "", "", 
  "", "", "", "", 32.41, 1.1402533*^7, 398.448, 24.3, 4.8, 2.954, 1653.173, 
  23.5, 430.548, 6.65, 2.9, 23.1, 22.863, 0.7, 64., 0.51}, 
 {"HTI", "North America", "Haiti", "2021-03-17", 12669., 5., 10.714, 250., 
  0., -0.143, 1111.069, 0.438, 0.94, 21.925, 0., -0.013, 1.01, "", "", "", 
  "", "", "", "", "", "", "", "", "", "", "", "", "", "", "", "", "", "", "", 
  "", "", "", "", 32.41, 1.1402533*^7, 398.448, 24.3, 4.8, 2.954, 1653.173, 
  23.5, 430.548, 6.65, 2.9, 23.1, 22.863, 0.7, 64., 0.51}, 
 {"HTI", "North America", "Haiti", "2021-03-18", 12686., 17., 13.143, 251., 
  1., 0., 1112.56, 1.491, 1.153, 22.013, 0.088, 0., 1.01, "", "", "", "", "", 
  "", "", "", "", "", "", "", "", "", "", "", "", "", "", "", "", "", "", "", 
  "", "", 32.41, 1.1402533*^7, 398.448, 24.3, 4.8, 2.954, 1653.173, 23.5, 
  430.548, 6.65, 2.9, 23.1, 22.863, 0.7, 64., 0.51}, 
 {"HTI", "North America", "Haiti", "2021-03-19", 12688., 2., 8., 251., 0., 
  0., 1112.735, 0.175, 0.702, 22.013, 0., 0., 1.01, "", "", "", "", "", "", 
  "", "", "", "", "", "", "", "", "", "", "", "", "", "", "", "", "", "", "", 
  "", 32.41, 1.1402533*^7, 398.448, 24.3, 4.8, 2.954, 1653.173, 23.5, 
  430.548, 6.65, 2.9, 23.1, 22.863, 0.7, 64., 0.51}, 
 {"HTI", "North America", "Haiti", "2021-03-20", 12700., 12., 9.714, 251., 
  0., 0.143, 1113.788, 1.052, 0.852, 22.013, 0., 0.013, 1.01, "", "", "", "", 
  "", "", "", "", "", "", "", "", "", "", "", "", "", "", "", "", "", "", "", 
  "", "", "", 32.41, 1.1402533*^7, 398.448, 24.3, 4.8, 2.954, 1653.173, 23.5, 
  430.548, 6.65, 2.9, 23.1, 22.863, 0.7, 64., 0.51}, 
 {"HTI", "North America", "Haiti", "2021-03-21", 12714., 14., 11.714, 251., 
  0., 0.143, 1115.015, 1.228, 1.027, 22.013, 0., 0.013, 1.02, "", "", "", "", 
  "", "", "", "", "", "", "", "", "", "", "", "", "", "", "", "", "", "", "", 
  "", "", "", 32.41, 1.1402533*^7, 398.448, 24.3, 4.8, 2.954, 1653.173, 23.5, 
  430.548, 6.65, 2.9, 23.1, 22.863, 0.7, 64., 0.51}, 
 {"HTI", "North America", "Haiti", "2021-03-22", 12714., 0., 11.714, 251., 
  0., 0.143, 1115.015, 0., 1.027, 22.013, 0., 0.013, 1.02, "", "", "", "", 
  "", "", "", "", "", "", "", "", "", "", "", "", "", "", "", "", "", "", "", 
  "", "", "", 32.41, 1.1402533*^7, 398.448, 24.3, 4.8, 2.954, 1653.173, 23.5, 
  430.548, 6.65, 2.9, 23.1, 22.863, 0.7, 64., 0.51}, 
 {"HTI", "North America", "Haiti", "2021-03-23", 12722., 8., 8.286, 251., 0., 
  0.143, 1115.717, 0.702, 0.727, 22.013, 0., 0.013, 1.02, "", "", "", "", "", 
  "", "", "", "", "", "", "", "", "", "", "", "", "", "", "", "", "", "", "", 
  "", "", 37.96, 1.1402533*^7, 398.448, 24.3, 4.8, 2.954, 1653.173, 23.5, 
  430.548, 6.65, 2.9, 23.1, 22.863, 0.7, 64., 0.51}, 
 {"HTI", "North America", "Haiti", "2021-03-24", 12732., 10., 9., 251., 0., 
  0.143, 1116.594, 0.877, 0.789, 22.013, 0., 0.013, 1.03, "", "", "", "", "", 
  "", "", "", "", "", "", "", "", "", "", "", "", "", "", "", "", "", "", "", 
  "", "", 37.96, 1.1402533*^7, 398.448, 24.3, 4.8, 2.954, 1653.173, 23.5, 
  430.548, 6.65, 2.9, 23.1, 22.863, 0.7, 64., 0.51}, 
 {"HTI", "North America", "Haiti", "2021-03-25", 12732., 0., 6.571, 251., 0., 
  0., 1116.594, 0., 0.576, 22.013, 0., 0., 1.04, "", "", "", "", "", "", "", 
  "", "", "", "", "", "", "", "", "", "", "", "", "", "", "", "", "", "", "", 
  37.96, 1.1402533*^7, 398.448, 24.3, 4.8, 2.954, 1653.173, 23.5, 430.548, 
  6.65, 2.9, 23.1, 22.863, 0.7, 64., 0.51}, {"HTI", "North America", "Haiti", 
  "2021-03-26", 12736., 4., 6.857, 251., 0., 0., 1116.945, 0.351, 0.601, 
  22.013, 0., 0., 1.04, "", "", "", "", "", "", "", "", "", "", "", "", "", 
  "", "", "", "", "", "", "", "", "", "", "", "", "", 37.96, 1.1402533*^7, 
  398.448, 24.3, 4.8, 2.954, 1653.173, 23.5, 430.548, 6.65, 2.9, 23.1, 
  22.863, 0.7, 64., 0.51}, {"HTI", "North America", "Haiti", "2021-03-27", 
  12736., 0., 5.143, 251., 0., 0., 1116.945, 0., 0.451, 22.013, 0., 0., 1.05, 
  "", "", "", "", "", "", "", "", "", "", "", "", "", "", "", "", "", "", "", 
  "", "", "", "", "", "", "", 37.96, 1.1402533*^7, 398.448, 24.3, 4.8, 2.954, 
  1653.173, 23.5, 430.548, 6.65, 2.9, 23.1, 22.863, 0.7, 64., 0.51}, 
 {"HTI", "North America", "Haiti", "2021-03-28", 12736., 0., 3.143, 252., 1., 
  0.143, 1116.945, 0., 0.276, 22.1, 0.088, 0.013, 1.06, "", "", "", "", "", 
  "", "", "", "", "", "", "", "", "", "", "", "", "", "", "", "", "", "", "", 
  "", "", 37.96, 1.1402533*^7, 398.448, 24.3, 4.8, 2.954, 1653.173, 23.5, 
  430.548, 6.65, 2.9, 23.1, 22.863, 0.7, 64., 0.51}, 
 {"HTI", "North America", "Haiti", "2021-03-29", 12736., 0., 3.143, 252., 0., 
  0.143, 1116.945, 0., 0.276, 22.1, 0., 0.013, 1.08, "", "", "", "", "", "", 
  "", "", "", "", "", "", "", "", "", "", "", "", "", "", "", "", "", "", "", 
  "", 37.96, 1.1402533*^7, 398.448, 24.3, 4.8, 2.954, 1653.173, 23.5, 
  430.548, 6.65, 2.9, 23.1, 22.863, 0.7, 64., 0.51}, 
 {"HTI", "North America", "Haiti", "2021-03-30", 12758., 22., 5.143, 251., 
  -1., 0., 1118.874, 1.929, 0.451, 22.013, -0.088, 0., 1.09, "", "", "", "", 
  "", "", "", "", "", "", "", "", "", "", "", "", "", "", "", "", "", "", "", 
  "", "", "", 37.96, 1.1402533*^7, 398.448, 24.3, 4.8, 2.954, 1653.173, 23.5, 
  430.548, 6.65, 2.9, 23.1, 22.863, 0.7, 64., 0.51}, 
 {"HTI", "North America", "Haiti", "2021-03-31", 12758., 0., 3.714, 252., 1., 
  0.143, 1118.874, 0., 0.326, 22.1, 0.088, 0.013, 1.1, "", "", "", "", "", 
  "", "", "", "", "", "", "", "", "", "", "", "", "", "", "", "", "", "", "", 
  "", "", 37.96, 1.1402533*^7, 398.448, 24.3, 4.8, 2.954, 1653.173, 23.5, 
  430.548, 6.65, 2.9, 23.1, 22.863, 0.7, 64., 0.51}, 
 {"HTI", "North America", "Haiti", "2021-04-01", 12762., 4., 4.286, 252., 0., 
  0.143, 1119.225, 0.351, 0.376, 22.1, 0., 0.013, 1.11, "", "", "", "", "", 
  "", "", "", "", "", "", "", "", "", "", "", "", "", "", "", "", "", "", "", 
  "", "", 37.96, 1.1402533*^7, 398.448, 24.3, 4.8, 2.954, 1653.173, 23.5, 
  430.548, 6.65, 2.9, 23.1, 22.863, 0.7, 64., 0.51}, 
 {"HTI", "North America", "Haiti", "2021-04-02", 12788., 26., 7.429, 252., 
  0., 0.143, 1121.505, 2.28, 0.651, 22.1, 0., 0.013, 1.12, "", "", "", "", 
  "", "", "", "", "", "", "", "", "", "", "", "", "", "", "", "", "", "", "", 
  "", "", "", 37.96, 1.1402533*^7, 398.448, 24.3, 4.8, 2.954, 1653.173, 23.5, 
  430.548, 6.65, 2.9, 23.1, 22.863, 0.7, 64., 0.51}, 
 {"HTI", "North America", "Haiti", "2021-04-03", 12788., 0., 7.429, 252., 0., 
  0.143, 1121.505, 0., 0.651, 22.1, 0., 0.013, 1.13, "", "", "", "", "", "", 
  "", "", "", "", "", "", "", "", "", "", "", "", "", "", "", "", "", "", "", 
  "", 37.96, 1.1402533*^7, 398.448, 24.3, 4.8, 2.954, 1653.173, 23.5, 
  430.548, 6.65, 2.9, 23.1, 22.863, 0.7, 64., 0.51}, 
 {"HTI", "North America", "Haiti", "2021-04-04", 12788., 0., 7.429, 252., 0., 
  0., 1121.505, 0., 0.651, 22.1, 0., 0., 1.14, "", "", "", "", "", "", "", 
  "", "", "", "", "", "", "", "", "", "", "", "", "", "", "", "", "", "", "", 
  37.96, 1.1402533*^7, 398.448, 24.3, 4.8, 2.954, 1653.173, 23.5, 430.548, 
  6.65, 2.9, 23.1, 22.863, 0.7, 64., 0.51}, {"HTI", "North America", "Haiti", 
  "2021-04-05", 12788., 0., 7.429, 252., 0., 0., 1121.505, 0., 0.651, 22.1, 
  0., 0., 1.15, "", "", "", "", "", "", "", "", "", "", "", "", "", "", "", 
  "", "", "", "", "", "", "", "", "", "", "", 37.96, 1.1402533*^7, 398.448, 
  24.3, 4.8, 2.954, 1653.173, 23.5, 430.548, 6.65, 2.9, 23.1, 22.863, 0.7, 
  64., 0.51}, {"HTI", "North America", "Haiti", "2021-04-06", 12803., 15., 
  6.429, 252., 0., 0.143, 1122.821, 1.315, 0.564, 22.1, 0., 0.013, 1.16, "", 
  "", "", "", "", "", "", "", "", "", "", "", "", "", "", "", "", "", "", "", 
  "", "", "", "", "", "", 37.96, 1.1402533*^7, 398.448, 24.3, 4.8, 2.954, 
  1653.173, 23.5, 430.548, 6.65, 2.9, 23.1, 22.863, 0.7, 64., 0.51}, 
 {"HTI", "North America", "Haiti", "2021-04-07", 12803., 0., 6.429, 252., 0., 
  0., 1122.821, 0., 0.564, 22.1, 0., 0., 1.16, "", "", "", "", "", "", "", 
  "", "", "", "", "", "", "", "", "", "", "", "", "", "", "", "", "", "", "", 
  37.96, 1.1402533*^7, 398.448, 24.3, 4.8, 2.954, 1653.173, 23.5, 430.548, 
  6.65, 2.9, 23.1, 22.863, 0.7, 64., 0.51}, {"HTI", "North America", "Haiti", 
  "2021-04-08", 12803., 0., 5.857, 252., 0., 0., 1122.821, 0., 0.514, 22.1, 
  0., 0., 1.18, "", "", "", "", "", "", "", "", "", "", "", "", "", "", "", 
  "", "", "", "", "", "", "", "", "", "", "", 37.96, 1.1402533*^7, 398.448, 
  24.3, 4.8, 2.954, 1653.173, 23.5, 430.548, 6.65, 2.9, 23.1, 22.863, 0.7, 
  64., 0.51}, {"HTI", "North America", "Haiti", "2021-04-09", 12816., 13., 
  4., 252., 0., 0., 1123.961, 1.14, 0.351, 22.1, 0., 0., 1.19, "", "", "", 
  "", "", "", "", "", "", "", "", "", "", "", "", "", "", "", "", "", "", "", 
  "", "", "", "", 37.96, 1.1402533*^7, 398.448, 24.3, 4.8, 2.954, 1653.173, 
  23.5, 430.548, 6.65, 2.9, 23.1, 22.863, 0.7, 64., 0.51}, 
 {"HTI", "North America", "Haiti", "2021-04-10", 12840., 24., 7.429, 252., 
  0., 0., 1126.066, 2.105, 0.651, 22.1, 0., 0., 1.2, "", "", "", "", "", "", 
  "", "", "", "", "", "", "", "", "", "", "", "", "", "", "", "", "", "", "", 
  "", 37.96, 1.1402533*^7, 398.448, 24.3, 4.8, 2.954, 1653.173, 23.5, 
  430.548, 6.65, 2.9, 23.1, 22.863, 0.7, 64., 0.51}, 
 {"HTI", "North America", "Haiti", "2021-04-11", 12840., 0., 7.429, 252., 0., 
  0., 1126.066, 0., 0.651, 22.1, 0., 0., 1.21, "", "", "", "", "", "", "", 
  "", "", "", "", "", "", "", "", "", "", "", "", "", "", "", "", "", "", "", 
  37.96, 1.1402533*^7, 398.448, 24.3, 4.8, 2.954, 1653.173, 23.5, 430.548, 
  6.65, 2.9, 23.1, 22.863, 0.7, 64., 0.51}, {"HTI", "North America", "Haiti", 
  "2021-04-12", 12840., 0., 7.429, 252., 0., 0., 1126.066, 0., 0.651, 22.1, 
  0., 0., 1.21, "", "", "", "", "", "", "", "", "", "", "", "", "", "", "", 
  "", "", "", "", "", "", "", "", "", "", "", 37.96, 1.1402533*^7, 398.448, 
  24.3, 4.8, 2.954, 1653.173, 23.5, 430.548, 6.65, 2.9, 23.1, 22.863, 0.7, 
  64., 0.51}, {"HTI", "North America", "Haiti", "2021-04-13", 12855., 15., 
  7.429, 251., -1., -0.143, 1127.381, 1.315, 0.651, 22.013, -0.088, -0.013, 
  1.22, "", "", "", "", "", "", "", "", "", "", "", "", "", "", "", "", "", 
  "", "", "", "", "", "", "", "", "", 32.41, 1.1402533*^7, 398.448, 24.3, 
  4.8, 2.954, 1653.173, 23.5, 430.548, 6.65, 2.9, 23.1, 22.863, 0.7, 64., 
  0.51}, {"HTI", "North America", "Haiti", "2021-04-14", 12855., 0., 7.429, 
  251., 0., -0.143, 1127.381, 0., 0.651, 22.013, 0., -0.013, 1.23, "", "", 
  "", "", "", "", "", "", "", "", "", "", "", "", "", "", "", "", "", "", "", 
  "", "", "", "", "", 32.41, 1.1402533*^7, 398.448, 24.3, 4.8, 2.954, 
  1653.173, 23.5, 430.548, 6.65, 2.9, 23.1, 22.863, 0.7, 64., 0.51}, 
 {"HTI", "North America", "Haiti", "2021-04-15", 12857., 2., 7.714, 252., 1., 
  0., 1127.556, 0.175, 0.677, 22.1, 0.088, 0., 1.24, "", "", "", "", "", "", 
  "", "", "", "", "", "", "", "", "", "", "", "", "", "", "", "", "", "", "", 
  "", 32.41, 1.1402533*^7, 398.448, 24.3, 4.8, 2.954, 1653.173, 23.5, 
  430.548, 6.65, 2.9, 23.1, 22.863, 0.7, 64., 0.51}, 
 {"HTI", "North America", "Haiti", "2021-04-16", 12876., 19., 8.571, 252., 
  0., 0., 1129.223, 1.666, 0.752, 22.1, 0., 0., 1.25, "", "", "", "", "", "", 
  "", "", "", "", "", "", "", "", "", "", "", "", "", "", "", "", "", "", "", 
  "", 32.41, 1.1402533*^7, 398.448, 24.3, 4.8, 2.954, 1653.173, 23.5, 
  430.548, 6.65, 2.9, 23.1, 22.863, 0.7, 64., 0.51}, 
 {"HTI", "North America", "Haiti", "2021-04-17", 12885., 9., 6.429, 251., 
  -1., -0.143, 1130.012, 0.789, 0.564, 22.013, -0.088, -0.013, 1.26, "", "", 
  "", "", "", "", "", "", "", "", "", "", "", "", "", "", "", "", "", "", "", 
  "", "", "", "", "", 32.41, 1.1402533*^7, 398.448, 24.3, 4.8, 2.954, 
  1653.173, 23.5, 430.548, 6.65, 2.9, 23.1, 22.863, 0.7, 64., 0.51}, 
 {"HTI", "North America", "Haiti", "2021-04-18", 12918., 33., 11.143, 251., 
  0., -0.143, 1132.906, 2.894, 0.977, 22.013, 0., -0.013, 1.27, "", "", "", 
  "", "", "", "", "", "", "", "", "", "", "", "", "", "", "", "", "", "", "", 
  "", "", "", "", 32.41, 1.1402533*^7, 398.448, 24.3, 4.8, 2.954, 1653.173, 
  23.5, 430.548, 6.65, 2.9, 23.1, 22.863, 0.7, 64., 0.51}, 
 {"HTI", "North America", "Haiti", "2021-04-19", 12918., 0., 11.143, 251., 
  0., -0.143, 1132.906, 0., 0.977, 22.013, 0., -0.013, 1.27, "", "", "", "", 
  "", "", "", "", "", "", "", "", "", "", "", "", "", "", "", "", "", "", "", 
  "", "", "", 32.41, 1.1402533*^7, 398.448, 24.3, 4.8, 2.954, 1653.173, 23.5, 
  430.548, 6.65, 2.9, 23.1, 22.863, 0.7, 64., 0.51}, 
 {"HTI", "North America", "Haiti", "2021-04-20", 12918., 0., 9., 251., 0., 
  0., 1132.906, 0., 0.789, 22.013, 0., 0., 1.28, "", "", "", "", "", "", "", 
  "", "", "", "", "", "", "", "", "", "", "", "", "", "", "", "", "", "", "", 
  32.41, 1.1402533*^7, 398.448, 24.3, 4.8, 2.954, 1653.173, 23.5, 430.548, 
  6.65, 2.9, 23.1, 22.863, 0.7, 64., 0.51}, {"HTI", "North America", "Haiti", 
  "2021-04-21", 12918., 0., 9., 251., 0., 0., 1132.906, 0., 0.789, 22.013, 
  0., 0., 1.29, "", "", "", "", "", "", "", "", "", "", "", "", "", "", "", 
  "", "", "", "", "", "", "", "", "", "", "", 32.41, 1.1402533*^7, 398.448, 
  24.3, 4.8, 2.954, 1653.173, 23.5, 430.548, 6.65, 2.9, 23.1, 22.863, 0.7, 
  64., 0.51}, {"HTI", "North America", "Haiti", "2021-04-22", 12944., 26., 
  12.429, 251., 0., -0.143, 1135.186, 2.28, 1.09, 22.013, 0., -0.013, 1.3, 
  "", "", "", "", "", "", "", "", "", "", "", "", "", "", "", "", "", "", "", 
  "", "", "", "", "", "", "", 32.41, 1.1402533*^7, 398.448, 24.3, 4.8, 2.954, 
  1653.173, 23.5, 430.548, 6.65, 2.9, 23.1, 22.863, 0.7, 64., 0.51}, 
 {"HTI", "North America", "Haiti", "2021-04-23", 12944., 0., 9.714, 251., 0., 
  -0.143, 1135.186, 0., 0.852, 22.013, 0., -0.013, 1.3, "", "", "", "", "", 
  "", "", "", "", "", "", "", "", "", "", "", "", "", "", "", "", "", "", "", 
  "", "", 32.41, 1.1402533*^7, 398.448, 24.3, 4.8, 2.954, 1653.173, 23.5, 
  430.548, 6.65, 2.9, 23.1, 22.863, 0.7, 64., 0.51}, 
 {"HTI", "North America", "Haiti", "2021-04-24", 12944., 0., 8.429, 251., 0., 
  0., 1135.186, 0., 0.739, 22.013, 0., 0., 1.31, "", "", "", "", "", "", "", 
  "", "", "", "", "", "", "", "", "", "", "", "", "", "", "", "", "", "", "", 
  32.41, 1.1402533*^7, 398.448, 24.3, 4.8, 2.954, 1653.173, 23.5, 430.548, 
  6.65, 2.9, 23.1, 22.863, 0.7, 64., 0.51}, {"HTI", "North America", "Haiti", 
  "2021-04-25", 12958., 14., 5.714, 251., 0., 0., 1136.414, 1.228, 0.501, 
  22.013, 0., 0., 1.32, "", "", "", "", "", "", "", "", "", "", "", "", "", 
  "", "", "", "", "", "", "", "", "", "", "", "", "", 32.41, 1.1402533*^7, 
  398.448, 24.3, 4.8, 2.954, 1653.173, 23.5, 430.548, 6.65, 2.9, 23.1, 
  22.863, 0.7, 64., 0.51}, {"HTI", "North America", "Haiti", "2021-04-26", 
  12958., 0., 5.714, 252., 1., 0.143, 1136.414, 0., 0.501, 22.1, 0.088, 
  0.013, 1.34, "", "", "", "", "", "", "", "", "", "", "", "", "", "", "", 
  "", "", "", "", "", "", "", "", "", "", "", 32.41, 1.1402533*^7, 398.448, 
  24.3, 4.8, 2.954, 1653.173, 23.5, 430.548, 6.65, 2.9, 23.1, 22.863, 0.7, 
  64., 0.51}, {"HTI", "North America", "Haiti", "2021-04-27", 12999., 41., 
  11.571, 253., 1., 0.286, 1140.01, 3.596, 1.015, 22.188, 0.088, 0.025, 1.35, 
  "", "", "", "", "", "", "", "", "", "", "", "", "", "", "", "", "", "", "", 
  "", "", "", "", "", "", "", 32.41, 1.1402533*^7, 398.448, 24.3, 4.8, 2.954, 
  1653.173, 23.5, 430.548, 6.65, 2.9, 23.1, 22.863, 0.7, 64., 0.51}, 
 {"HTI", "North America", "Haiti", "2021-04-28", 13017., 18., 14.143, 254., 
  1., 0.429, 1141.588, 1.579, 1.24, 22.276, 0.088, 0.038, 1.35, "", "", "", 
  "", "", "", "", "", "", "", "", "", "", "", "", "", "", "", "", "", "", "", 
  "", "", "", "", 32.41, 1.1402533*^7, 398.448, 24.3, 4.8, 2.954, 1653.173, 
  23.5, 430.548, 6.65, 2.9, 23.1, 22.863, 0.7, 64., 0.51}, 
 {"HTI", "North America", "Haiti", "2021-04-29", 13017., 0., 10.429, 254., 
  0., 0.429, 1141.588, 0., 0.915, 22.276, 0., 0.038, 1.36, "", "", "", "", 
  "", "", "", "", "", "", "", "", "", "", "", "", "", "", "", "", "", "", "", 
  "", "", "", 32.41, 1.1402533*^7, 398.448, 24.3, 4.8, 2.954, 1653.173, 23.5, 
  430.548, 6.65, 2.9, 23.1, 22.863, 0.7, 64., 0.51}, 
 {"HTI", "North America", "Haiti", "2021-04-30", 13056., 39., 16., 254., 0., 
  0.429, 1145.009, 3.42, 1.403, 22.276, 0., 0.038, 1.36, "", "", "", "", "", 
  "", "", "", "", "", "", "", "", "", "", "", "", "", "", "", "", "", "", "", 
  "", "", 32.41, 1.1402533*^7, 398.448, 24.3, 4.8, 2.954, 1653.173, 23.5, 
  430.548, 6.65, 2.9, 23.1, 22.863, 0.7, 64., 0.51}, 
 {"HTI", "North America", "Haiti", "2021-05-01", 13056., 0., 16., 254., 0., 
  0.429, 1145.009, 0., 1.403, 22.276, 0., 0.038, 1.37, "", "", "", "", "", 
  "", "", "", "", "", "", "", "", "", "", "", "", "", "", "", "", "", "", "", 
  "", "", 32.41, 1.1402533*^7, 398.448, 24.3, 4.8, 2.954, 1653.173, 23.5, 
  430.548, 6.65, 2.9, 23.1, 22.863, 0.7, 64., 0.51}, 
 {"HTI", "North America", "Haiti", "2021-05-02", 13094., 38., 19.429, 254., 
  0., 0.429, 1148.341, 3.333, 1.704, 22.276, 0., 0.038, 1.37, "", "", "", "", 
  "", "", "", "", "", "", "", "", "", "", "", "", "", "", "", "", "", "", "", 
  "", "", "", 32.41, 1.1402533*^7, 398.448, 24.3, 4.8, 2.954, 1653.173, 23.5, 
  430.548, 6.65, 2.9, 23.1, 22.863, 0.7, 64., 0.51}, 
 {"HTI", "North America", "Haiti", "2021-05-03", 13094., 0., 19.429, 254., 
  0., 0.286, 1148.341, 0., 1.704, 22.276, 0., 0.025, 1.37, "", "", "", "", 
  "", "", "", "", "", "", "", "", "", "", "", "", "", "", "", "", "", "", "", 
  "", "", "", 32.41, 1.1402533*^7, 398.448, 24.3, 4.8, 2.954, 1653.173, 23.5, 
  430.548, 6.65, 2.9, 23.1, 22.863, 0.7, 64., 0.51}, 
 {"HTI", "North America", "Haiti", "2021-05-04", 13135., 41., 19.429, 257., 
  3., 0.571, 1151.937, 3.596, 1.704, 22.539, 0.263, 0.05, 1.38, "", "", "", 
  "", "", "", "", "", "", "", "", "", "", "", "", "", "", "", "", "", "", "", 
  "", "", "", "", 32.41, 1.1402533*^7, 398.448, 24.3, 4.8, 2.954, 1653.173, 
  23.5, 430.548, 6.65, 2.9, 23.1, 22.863, 0.7, 64., 0.51}, 
 {"HTI", "North America", "Haiti", "2021-05-05", 13149., 14., 18.857, 260., 
  3., 0.857, 1153.165, 1.228, 1.654, 22.802, 0.263, 0.075, 1.38, "", "", "", 
  "", "", "", "", "", "", "", "", "", "", "", "", "", "", "", "", "", "", "", 
  "", "", "", "", 32.41, 1.1402533*^7, 398.448, 24.3, 4.8, 2.954, 1653.173, 
  23.5, 430.548, 6.65, 2.9, 23.1, 22.863, 0.7, 64., 0.51}, 
 {"HTI", "North America", "Haiti", "2021-05-06", 13164., 15., 21., 263., 3., 
  1.286, 1154.48, 1.315, 1.842, 23.065, 0.263, 0.113, 1.38, "", "", "", "", 
  "", "", "", "", "", "", "", "", "", "", "", "", "", "", "", "", "", "", "", 
  "", "", "", 32.41, 1.1402533*^7, 398.448, 24.3, 4.8, 2.954, 1653.173, 23.5, 
  430.548, 6.65, 2.9, 23.1, 22.863, 0.7, 64., 0.51}, 
 {"HTI", "North America", "Haiti", "2021-05-07", 13164., 0., 15.429, 263., 
  0., 1.286, 1154.48, 0., 1.353, 23.065, 0., 0.113, 1.38, "", "", "", "", "", 
  "", "", "", "", "", "", "", "", "", "", "", "", "", "", "", "", "", "", "", 
  "", "", 32.41, 1.1402533*^7, 398.448, 24.3, 4.8, 2.954, 1653.173, 23.5, 
  430.548, 6.65, 2.9, 23.1, 22.863, 0.7, 64., 0.51}, 
 {"HTI", "North America", "Haiti", "2021-05-08", 13164., 0., 15.429, 263., 
  0., 1.286, 1154.48, 0., 1.353, 23.065, 0., 0.113, 1.39, "", "", "", "", "", 
  "", "", "", "", "", "", "", "", "", "", "", "", "", "", "", "", "", "", "", 
  "", "", 32.41, 1.1402533*^7, 398.448, 24.3, 4.8, 2.954, 1653.173, 23.5, 
  430.548, 6.65, 2.9, 23.1, 22.863, 0.7, 64., 0.51}, 
 {"HTI", "North America", "Haiti", "2021-05-09", 13164., 0., 10., 263., 0., 
  1.286, 1154.48, 0., 0.877, 23.065, 0., 0.113, 1.4, "", "", "", "", "", "", 
  "", "", "", "", "", "", "", "", "", "", "", "", "", "", "", "", "", "", "", 
  "", 32.41, 1.1402533*^7, 398.448, 24.3, 4.8, 2.954, 1653.173, 23.5, 
  430.548, 6.65, 2.9, 23.1, 22.863, 0.7, 64., 0.51}, 
 {"HTI", "North America", "Haiti", "2021-05-10", 13164., 0., 10., 263., 0., 
  1.286, 1154.48, 0., 0.877, 23.065, 0., 0.113, 1.41, "", "", "", "", "", "", 
  "", "", "", "", "", "", "", "", "", "", "", "", "", "", "", "", "", "", "", 
  "", 32.41, 1.1402533*^7, 398.448, 24.3, 4.8, 2.954, 1653.173, 23.5, 
  430.548, 6.65, 2.9, 23.1, 22.863, 0.7, 64., 0.51}, 
 {"HTI", "North America", "Haiti", "2021-05-11", 13179., 15., 6.286, 264., 
  1., 1., 1155.796, 1.315, 0.551, 23.153, 0.088, 0.088, 1.43, "", "", "", "", 
  "", "", "", "", "", "", "", "", "", "", "", "", "", "", "", "", "", "", "", 
  "", "", "", 32.41, 1.1402533*^7, 398.448, 24.3, 4.8, 2.954, 1653.173, 23.5, 
  430.548, 6.65, 2.9, 23.1, 22.863, 0.7, 64., 0.51}, 
 {"HTI", "North America", "Haiti", "2021-05-12", 13227., 48., 11.143, 266., 
  2., 0.857, 1160.005, 4.21, 0.977, 23.328, 0.175, 0.075, 1.44, "", "", "", 
  "", "", "", "", "", "", "", "", "", "", "", "", "", "", "", "", "", "", "", 
  "", "", "", "", 32.41, 1.1402533*^7, 398.448, 24.3, 4.8, 2.954, 1653.173, 
  23.5, 430.548, 6.65, 2.9, 23.1, 22.863, 0.7, 64., 0.51}, 
 {"HTI", "North America", "Haiti", "2021-05-13", 13255., 28., 13., 268., 2., 
  0.714, 1162.461, 2.456, 1.14, 23.504, 0.175, 0.063, 1.45, "", "", "", "", 
  "", "", "", "", "", "", "", "", "", "", "", "", "", "", "", "", "", "", "", 
  "", "", "", 32.41, 1.1402533*^7, 398.448, 24.3, 4.8, 2.954, 1653.173, 23.5, 
  430.548, 6.65, 2.9, 23.1, 22.863, 0.7, 64., 0.51}, 
 {"HTI", "North America", "Haiti", "2021-05-14", 13268., 13., 14.857, 269., 
  1., 0.857, 1163.601, 1.14, 1.303, 23.591, 0.088, 0.075, 1.46, "", "", "", 
  "", "", "", "", "", "", "", "", "", "", "", "", "", "", "", "", "", "", "", 
  "", "", "", "", 32.41, 1.1402533*^7, 398.448, 24.3, 4.8, 2.954, 1653.173, 
  23.5, 430.548, 6.65, 2.9, 23.1, 22.863, 0.7, 64., 0.51}, 
 {"HTI", "North America", "Haiti", "2021-05-15", 13353., 85., 27., 271., 2., 
  1.143, 1171.056, 7.454, 2.368, 23.767, 0.175, 0.1, 1.47, "", "", "", "", 
  "", "", "", "", "", "", "", "", "", "", "", "", "", "", "", "", "", "", "", 
  "", "", "", 32.41, 1.1402533*^7, 398.448, 24.3, 4.8, 2.954, 1653.173, 23.5, 
  430.548, 6.65, 2.9, 23.1, 22.863, 0.7, 64., 0.51}, 
 {"HTI", "North America", "Haiti", "2021-05-16", 13393., 40., 32.714, 271., 
  0., 1.143, 1174.564, 3.508, 2.869, 23.767, 0., 0.1, 1.47, "", "", "", "", 
  "", "", "", "", "", "", "", "", "", "", "", "", "", "", "", "", "", "", "", 
  "", "", "", 32.41, 1.1402533*^7, 398.448, 24.3, 4.8, 2.954, 1653.173, 23.5, 
  430.548, 6.65, 2.9, 23.1, 22.863, 0.7, 64., 0.51}, 
 {"HTI", "North America", "Haiti", "2021-05-17", 13460., 67., 42.286, 271., 
  0., 1.143, 1180.439, 5.876, 3.708, 23.767, 0., 0.1, 1.48, "", "", "", "", 
  "", "", "", "", "", "", "", "", "", "", "", "", "", "", "", "", "", "", "", 
  "", "", "", 32.41, 1.1402533*^7, 398.448, 24.3, 4.8, 2.954, 1653.173, 23.5, 
  430.548, 6.65, 2.9, 23.1, 22.863, 0.7, 64., 0.51}, 
 {"HTI", "North America", "Haiti", "2021-05-18", 13520., 60., 48.714, 274., 
  3., 1.429, 1185.701, 5.262, 4.272, 24.03, 0.263, 0.125, 1.48, "", "", "", 
  "", "", "", "", "", "", "", "", "", "", "", "", "", "", "", "", "", "", "", 
  "", "", "", "", 35.19, 1.1402533*^7, 398.448, 24.3, 4.8, 2.954, 1653.173, 
  23.5, 430.548, 6.65, 2.9, 23.1, 22.863, 0.7, 64., 0.51}, 
 {"HTI", "North America", "Haiti", "2021-05-19", 13598., 78., 53., 276., 2., 
  1.429, 1192.542, 6.841, 4.648, 24.205, 0.175, 0.125, 1.48, "", "", "", "", 
  "", "", "", "", "", "", "", "", "", "", "", "", "", "", "", "", "", "", "", 
  "", "", "", 35.19, 1.1402533*^7, 398.448, 24.3, 4.8, 2.954, 1653.173, 23.5, 
  430.548, 6.65, 2.9, 23.1, 22.863, 0.7, 64., 0.51}, 
 {"HTI", "North America", "Haiti", "2021-05-20", 13598., 0., 49., 276., 0., 
  1.143, 1192.542, 0., 4.297, 24.205, 0., 0.1, 1.48, "", "", "", "", "", "", 
  "", "", "", "", "", "", "", "", "", "", "", "", "", "", "", "", "", "", "", 
  "", 35.19, 1.1402533*^7, 398.448, 24.3, 4.8, 2.954, 1653.173, 23.5, 
  430.548, 6.65, 2.9, 23.1, 22.863, 0.7, 64., 0.51}, 
 {"HTI", "North America", "Haiti", "2021-05-21", 13624., 26., 50.857, 276., 
  0., 1., 1194.822, 2.28, 4.46, 24.205, 0., 0.088, 1.48, "", "", "", "", "", 
  "", "", "", "", "", "", "", "", "", "", "", "", "", "", "", "", "", "", "", 
  "", "", 38.89, 1.1402533*^7, 398.448, 24.3, 4.8, 2.954, 1653.173, 23.5, 
  430.548, 6.65, 2.9, 23.1, 22.863, 0.7, 64., 0.51}, 
 {"HTI", "North America", "Haiti", "2021-05-22", 13624., 0., 38.714, 276., 
  0., 0.714, 1194.822, 0., 3.395, 24.205, 0., 0.063, 1.48, "", "", "", "", 
  "", "", "", "", "", "", "", "", "", "", "", "", "", "", "", "", "", "", "", 
  "", "", "", 38.89, 1.1402533*^7, 398.448, 24.3, 4.8, 2.954, 1653.173, 23.5, 
  430.548, 6.65, 2.9, 23.1, 22.863, 0.7, 64., 0.51}, 
 {"HTI", "North America", "Haiti", "2021-05-23", 13735., 111., 48.857, 280., 
  4., 1.286, 1204.557, 9.735, 4.285, 24.556, 0.351, 0.113, 1.49, "", "", "", 
  "", "", "", "", "", "", "", "", "", "", "", "", "", "", "", "", "", "", "", 
  "", "", "", "", 38.89, 1.1402533*^7, 398.448, 24.3, 4.8, 2.954, 1653.173, 
  23.5, 430.548, 6.65, 2.9, 23.1, 22.863, 0.7, 64., 0.51}, 
 {"HTI", "North America", "Haiti", "2021-05-24", 13906., 171., 63.714, 288., 
  8., 2.429, 1219.554, 14.997, 5.588, 25.258, 0.702, 0.213, 1.49, "", "", "", 
  "", "", "", "", "", "", "", "", "", "", "", "", "", "", "", "", "", "", "", 
  "", "", "", "", 38.89, 1.1402533*^7, 398.448, 24.3, 4.8, 2.954, 1653.173, 
  23.5, 430.548, 6.65, 2.9, 23.1, 22.863, 0.7, 64., 0.51}, 
 {"HTI", "North America", "Haiti", "2021-05-25", 13906., 0., 55.143, 288., 
  0., 2., 1219.554, 0., 4.836, 25.258, 0., 0.175, 1.49, "", "", "", "", "", 
  "", "", "", "", "", "", "", "", "", "", "", "", "", "", "", "", "", "", "", 
  "", "", 38.89, 1.1402533*^7, 398.448, 24.3, 4.8, 2.954, 1653.173, 23.5, 
  430.548, 6.65, 2.9, 23.1, 22.863, 0.7, 64., 0.51}, 
 {"HTI", "North America", "Haiti", "2021-05-26", 14037., 131., 62.714, 292., 
  4., 2.286, 1231.042, 11.489, 5.5, 25.608, 0.351, 0.2, 1.49, "", "", "", "", 
  "", "", "", "", "", "", "", "", "", "", "", "", "", "", "", "", "", "", "", 
  "", "", "", 38.89, 1.1402533*^7, 398.448, 24.3, 4.8, 2.954, 1653.173, 23.5, 
  430.548, 6.65, 2.9, 23.1, 22.863, 0.7, 64., 0.51}, 
 {"HTI", "North America", "Haiti", "2021-05-27", 14037., 0., 62.714, 292., 
  0., 2.286, 1231.042, 0., 5.5, 25.608, 0., 0.2, 1.49, "", "", "", "", "", 
  "", "", "", "", "", "", "", "", "", "", "", "", "", "", "", "", "", "", "", 
  "", "", 38.89, 1.1402533*^7, 398.448, 24.3, 4.8, 2.954, 1653.173, 23.5, 
  430.548, 6.65, 2.9, 23.1, 22.863, 0.7, 64., 0.51}, 
 {"HTI", "North America", "Haiti", "2021-05-28", 14037., 0., 59., 292., 0., 
  2.286, 1231.042, 0., 5.174, 25.608, 0., 0.2, 1.49, "", "", "", "", "", "", 
  "", "", "", "", "", "", "", "", "", "", "", "", "", "", "", "", "", "", "", 
  "", 38.89, 1.1402533*^7, 398.448, 24.3, 4.8, 2.954, 1653.173, 23.5, 
  430.548, 6.65, 2.9, 23.1, 22.863, 0.7, 64., 0.51}, 
 {"HTI", "North America", "Haiti", "2021-05-29", 14128., 91., 72., 302., 10., 
  3.714, 1239.023, 7.981, 6.314, 26.485, 0.877, 0.326, 1.49, "", "", "", "", 
  "", "", "", "", "", "", "", "", "", "", "", "", "", "", "", "", "", "", "", 
  "", "", "", 38.89, 1.1402533*^7, 398.448, 24.3, 4.8, 2.954, 1653.173, 23.5, 
  430.548, 6.65, 2.9, 23.1, 22.863, 0.7, 64., 0.51}, 
 {"HTI", "North America", "Haiti", "2021-05-30", 14258., 130., 74.714, 307., 
  5., 3.857, 1250.424, 11.401, 6.552, 26.924, 0.438, 0.338, 1.5, "", "", "", 
  "", "", "", "", "", "", "", "", "", "", "", "", "", "", "", "", "", "", "", 
  "", "", "", "", 38.89, 1.1402533*^7, 398.448, 24.3, 4.8, 2.954, 1653.173, 
  23.5, 430.548, 6.65, 2.9, 23.1, 22.863, 0.7, 64., 0.51}, 
 {"HTI", "North America", "Haiti", "2021-05-31", 14351., 93., 63.571, 309., 
  2., 3., 1258.58, 8.156, 5.575, 27.099, 0.175, 0.263, 1.5, "", "", "", "", 
  "", "", "", "", "", "", "", "", "", "", "", "", "", "", "", "", "", "", "", 
  "", "", "", 38.89, 1.1402533*^7, 398.448, 24.3, 4.8, 2.954, 1653.173, 23.5, 
  430.548, 6.65, 2.9, 23.1, 22.863, 0.7, 64., 0.51}, 
 {"HTI", "North America", "Haiti", "2021-06-01", 14565., 214., 94.143, 317., 
  8., 4.143, 1277.348, 18.768, 8.256, 27.801, 0.702, 0.363, 1.5, "", "", "", 
  "", "", "", "", "", "", "", "", "", "", "", "", "", "", "", "", "", "", "", 
  "", "", "", "", 44.44, 1.1402533*^7, 398.448, 24.3, 4.8, 2.954, 1653.173, 
  23.5, 430.548, 6.65, 2.9, 23.1, 22.863, 0.7, 64., 0.51}, 
 {"HTI", "North America", "Haiti", "2021-06-02", 14711., 146., 96.286, 319., 
  2., 3.857, 1290.152, 12.804, 8.444, 27.976, 0.175, 0.338, 1.5, "", "", "", 
  "", "", "", "", "", "", "", "", "", "", "", "", "", "", "", "", "", "", "", 
  "", "", "", "", 44.44, 1.1402533*^7, 398.448, 24.3, 4.8, 2.954, 1653.173, 
  23.5, 430.548, 6.65, 2.9, 23.1, 22.863, 0.7, 64., 0.51}, 
 {"HTI", "North America", "Haiti", "2021-06-03", 14931., 220., 127.714, 321., 
  2., 4.143, 1309.446, 19.294, 11.201, 28.152, 0.175, 0.363, 1.5, "", "", "", 
  "", "", "", "", "", "", "", "", "", "", "", "", "", "", "", "", "", "", "", 
  "", "", "", "", 44.44, 1.1402533*^7, 398.448, 24.3, 4.8, 2.954, 1653.173, 
  23.5, 430.548, 6.65, 2.9, 23.1, 22.863, 0.7, 64., 0.51}, 
 {"HTI", "North America", "Haiti", "2021-06-04", 15058., 127., 145.857, 321., 
  0., 4.143, 1320.584, 11.138, 12.792, 28.152, 0., 0.363, 1.49, "", "", "", 
  "", "", "", "", "", "", "", "", "", "", "", "", "", "", "", "", "", "", "", 
  "", "", "", "", 44.44, 1.1402533*^7, 398.448, 24.3, 4.8, 2.954, 1653.173, 
  23.5, 430.548, 6.65, 2.9, 23.1, 22.863, 0.7, 64., 0.51}, 
 {"HTI", "North America", "Haiti", "2021-06-05", 15123., 65., 142.143, 321., 
  0., 2.714, 1326.284, 5.7, 12.466, 28.152, 0., 0.238, 1.49, "", "", "", "", 
  "", "", "", "", "", "", "", "", "", "", "", "", "", "", "", "", "", "", "", 
  "", "", "", 44.44, 1.1402533*^7, 398.448, 24.3, 4.8, 2.954, 1653.173, 23.5, 
  430.548, 6.65, 2.9, 23.1, 22.863, 0.7, 64., 0.51}, 
 {"HTI", "North America", "Haiti", "2021-06-06", 15282., 159., 146.286, 323., 
  2., 2.286, 1340.229, 13.944, 12.829, 28.327, 0.175, 0.2, 1.49, "", "", "", 
  "", "", "", "", "", "", "", "", "", "", "", "", "", "", "", "", "", "", "", 
  "", "", "", "", 44.44, 1.1402533*^7, 398.448, 24.3, 4.8, 2.954, 1653.173, 
  23.5, 430.548, 6.65, 2.9, 23.1, 22.863, 0.7, 64., 0.51}, 
 {"HTI", "North America", "Haiti", "2021-06-07", 15435., 153., 154.857, 325., 
  2., 2.286, 1353.647, 13.418, 13.581, 28.502, 0.175, 0.2, "", "", "", "", 
  "", "", "", "", "", "", "", "", "", "", "", "", "", "", "", "", "", "", "", 
  "", "", "", "", 44.44, 1.1402533*^7, 398.448, 24.3, 4.8, 2.954, 1653.173, 
  23.5, 430.548, 6.65, 2.9, 23.1, 22.863, 0.7, 64., 0.51}, 
 {"HND", "North America", "Honduras", "2020-03-11", 2., 2., "", "", "", "", 
  0.202, 0.202, "", "", "", "", "", "", "", "", "", "", "", "", "", "", "", 
  "", "", "", "", "", "", "", "", "", "", "", "", "", "", "", "", 11.11, 
  9.904608*^6, 82.805, 24.9, 4.652, 2.883, 4541.795, 16., 240.208, 7.21, 2., 
  "", 84.169, 0.7, 75.27, 0.634}, {"HND", "North America", "Honduras", 
  "2020-03-12", 2., 0., "", "", "", "", 0.202, 0., "", "", "", "", "", "", 
  "", "", "", "", "", "", "", "", "", "", "", "", "", "", "", "", "", "", "", 
  "", "", "", "", "", "", 11.11, 9.904608*^6, 82.805, 24.9, 4.652, 2.883, 
  4541.795, 16., 240.208, 7.21, 2., "", 84.169, 0.7, 75.27, 0.634}, 
 {"HND", "North America", "Honduras", "2020-03-13", 2., 0., "", "", "", "", 
  0.202, 0., "", "", "", "", "", "", "", "", "", "", "", "", "", "", "", "", 
  "", "", "", "", "", "", "", "", "", "", "", "", "", "", "", 33.33, 
  9.904608*^6, 82.805, 24.9, 4.652, 2.883, 4541.795, 16., 240.208, 7.21, 2., 
  "", 84.169, 0.7, 75.27, 0.634}, {"HND", "North America", "Honduras", 
  "2020-03-14", 2., 0., "", "", "", "", 0.202, 0., "", "", "", "", "", "", 
  "", "", "", "", "", "", "", "", "", "", "", "", "", "", "", "", "", "", "", 
  "", "", "", "", "", "", 33.33, 9.904608*^6, 82.805, 24.9, 4.652, 2.883, 
  4541.795, 16., 240.208, 7.21, 2., "", 84.169, 0.7, 75.27, 0.634}, 
 {"HND", "North America", "Honduras", "2020-03-15", 3., 1., "", "", "", "", 
  0.303, 0.101, "", "", "", "", "", "", "", "", "", "", "", "", "", "", "", 
  "", "", "", "", "", "", "", "", "", "", "", "", "", "", "", "", 33.33, 
  9.904608*^6, 82.805, 24.9, 4.652, 2.883, 4541.795, 16., 240.208, 7.21, 2., 
  "", 84.169, 0.7, 75.27, 0.634}, {"HND", "North America", "Honduras", 
  "2020-03-16", 6., 3., 0.857, "", "", 0., 0.606, 0.303, 0.087, "", "", 0., 
  "", "", "", "", "", "", "", "", "", "", "", "", "", "", "", "", "", "", "", 
  "", "", "", "", "", "", "", "", 93.52, 9.904608*^6, 82.805, 24.9, 4.652, 
  2.883, 4541.795, 16., 240.208, 7.21, 2., "", 84.169, 0.7, 75.27, 0.634}, 
 {"HND", "North America", "Honduras", "2020-03-17", 8., 2., 1.143, "", "", 
  0., 0.808, 0.202, 0.115, "", "", 0., "", "", "", "", "", "", "", "", "", 
  "", "", "", "", "", "", "", "", "", "", "", "", "", "", "", "", "", "", 
  93.52, 9.904608*^6, 82.805, 24.9, 4.652, 2.883, 4541.795, 16., 240.208, 
  7.21, 2., "", 84.169, 0.7, 75.27, 0.634}, {"HND", "North America", 
  "Honduras", "2020-03-18", 9., 1., 1., "", "", 0., 0.909, 0.101, 0.101, "", 
  "", 0., "", "", "", "", "", "", "", "", "", "", "", "", "", "", "", "", "", 
  "", "", "", "", "", "", "", "", "", "", 93.52, 9.904608*^6, 82.805, 24.9, 
  4.652, 2.883, 4541.795, 16., 240.208, 7.21, 2., "", 84.169, 0.7, 75.27, 
  0.634}, {"HND", "North America", "Honduras", "2020-03-19", 12., 3., 1.429, 
  "", "", 0., 1.212, 0.303, 0.144, "", "", 0., "", "", "", "", "", "", "", 
  "", "", "", "", "", "", "", "", "", "", "", "", "", "", "", "", "", "", "", 
  "", 93.52, 9.904608*^6, 82.805, 24.9, 4.652, 2.883, 4541.795, 16., 240.208, 
  7.21, 2., "", 84.169, 0.7, 75.27, 0.634}, {"HND", "North America", 
  "Honduras", "2020-03-20", 24., 12., 3.143, "", "", 0., 2.423, 1.212, 0.317, 
  "", "", 0., "", "", "", "", "", "", "", "", "", "", "", "", "", "", "", "", 
  "", "", "", "", "", "", "", "", "", "", "", 97.22, 9.904608*^6, 82.805, 
  24.9, 4.652, 2.883, 4541.795, 16., 240.208, 7.21, 2., "", 84.169, 0.7, 
  75.27, 0.634}, {"HND", "North America", "Honduras", "2020-03-21", 24., 0., 
  3.143, "", "", 0., 2.423, 0., 0.317, "", "", 0., "", "", "", "", "", "", 
  "", "", "", "", "", "", "", "", "", "", "", "", "", "", "", "", "", "", "", 
  "", "", 100., 9.904608*^6, 82.805, 24.9, 4.652, 2.883, 4541.795, 16., 
  240.208, 7.21, 2., "", 84.169, 0.7, 75.27, 0.634}, 
 {"HND", "North America", "Honduras", "2020-03-22", 26., 2., 3.286, "", "", 
  0., 2.625, 0.202, 0.332, "", "", 0., "", "", "", "", "", "", "", "", "", 
  "", "", "", "", "", "", "", "", "", "", "", "", "", "", "", "", "", "", 
  100., 9.904608*^6, 82.805, 24.9, 4.652, 2.883, 4541.795, 16., 240.208, 
  7.21, 2., "", 84.169, 0.7, 75.27, 0.634}, {"HND", "North America", 
  "Honduras", "2020-03-23", 30., 4., 3.429, "", "", 0., 3.029, 0.404, 0.346, 
  "", "", 0., "", "", "", "", "", "", "", "", "", "", "", "", "", "", "", "", 
  "", "", "", "", "", "", "", "", "", "", "", 100., 9.904608*^6, 82.805, 
  24.9, 4.652, 2.883, 4541.795, 16., 240.208, 7.21, 2., "", 84.169, 0.7, 
  75.27, 0.634}, {"HND", "North America", "Honduras", "2020-03-24", 30., 0., 
  3.143, "", "", 0., 3.029, 0., 0.317, "", "", 0., "", "", "", "", "", "", 
  "", "", "", "", "", "", "", "", "", "", "", "", "", "", "", "", "", "", "", 
  "", "", 100., 9.904608*^6, 82.805, 24.9, 4.652, 2.883, 4541.795, 16., 
  240.208, 7.21, 2., "", 84.169, 0.7, 75.27, 0.634}, 
 {"HND", "North America", "Honduras", "2020-03-25", 36., 6., 3.857, "", "", 
  0., 3.635, 0.606, 0.389, "", "", 0., "", "", "", "", "", "", "", "", "", 
  "", "", "", "", "", "", "", "", "", "", "", "", "", "", "", "", "", "", 
  100., 9.904608*^6, 82.805, 24.9, 4.652, 2.883, 4541.795, 16., 240.208, 
  7.21, 2., "", 84.169, 0.7, 75.27, 0.634}, {"HND", "North America", 
  "Honduras", "2020-03-26", 52., 16., 5.714, 1., 1., 0.143, 5.25, 1.615, 
  0.577, 0.101, 0.101, 0.014, "", "", "", "", "", "", "", "", "", "", "", "", 
  "", "", "", "", "", "", "", "", "", "", "", "", "", "", "", 100., 
  9.904608*^6, 82.805, 24.9, 4.652, 2.883, 4541.795, 16., 240.208, 7.21, 2., 
  "", 84.169, 0.7, 75.27, 0.634}, {"HND", "North America", "Honduras", 
  "2020-03-27", 68., 16., 6.286, 1., 0., 0.143, 6.865, 1.615, 0.635, 0.101, 
  0., 0.014, "", "", "", "", "", "", "", "", "", "", "", "", "", "", "", "", 
  "", "", "", "", "", "", "", "", "", "", "", 100., 9.904608*^6, 82.805, 
  24.9, 4.652, 2.883, 4541.795, 16., 240.208, 7.21, 2., "", 84.169, 0.7, 
  75.27, 0.634}, {"HND", "North America", "Honduras", "2020-03-28", 95., 27., 
  10.143, 1., 0., 0.143, 9.591, 2.726, 1.024, 0.101, 0., 0.014, "", "", "", 
  "", "", "", "", "", "", "", "", "", "", "", "", "", "", "", "", "", "", "", 
  "", "", "", "", "", 100., 9.904608*^6, 82.805, 24.9, 4.652, 2.883, 
  4541.795, 16., 240.208, 7.21, 2., "", 84.169, 0.7, 75.27, 0.634}, 
 {"HND", "North America", "Honduras", "2020-03-29", 110., 15., 12., 3., 2., 
  0.429, 11.106, 1.514, 1.212, 0.303, 0.202, 0.043, "", "", "", "", "", "", 
  "", "", "", "", "", "", "", "", "", "", "", "", "", "", "", "", "", "", "", 
  "", "", 100., 9.904608*^6, 82.805, 24.9, 4.652, 2.883, 4541.795, 16., 
  240.208, 7.21, 2., "", 84.169, 0.7, 75.27, 0.634}, 
 {"HND", "North America", "Honduras", "2020-03-30", 139., 29., 15.571, 7., 
  4., 1., 14.034, 2.928, 1.572, 0.707, 0.404, 0.101, 1.29, "", "", "", "", 
  "", "", "", "", "", "", "", "", "", "", "", "", "", "", "", "", "", "", "", 
  "", "", "", 100., 9.904608*^6, 82.805, 24.9, 4.652, 2.883, 4541.795, 16., 
  240.208, 7.21, 2., "", 84.169, 0.7, 75.27, 0.634}, 
 {"HND", "North America", "Honduras", "2020-03-31", 141., 2., 15.857, 7., 0., 
  1., 14.236, 0.202, 1.601, 0.707, 0., 0.101, 1.29, "", "", "", "", "", "", 
  "", "", "", "", "", "", "", "", "", "", "", "", "", "", "", "", "", "", "", 
  "", 100., 9.904608*^6, 82.805, 24.9, 4.652, 2.883, 4541.795, 16., 240.208, 
  7.21, 2., "", 84.169, 0.7, 75.27, 0.634}, {"HND", "North America", 
  "Honduras", "2020-04-01", 172., 31., 19.429, 10., 3., 1.429, 17.366, 3.13, 
  1.962, 1.01, 0.303, 0.144, 1.29, "", "", "", "", "", "", "", "", "", "", 
  "", "", "", "", "", "", "", "", "", "", "", "", "", "", "", "", 100., 
  9.904608*^6, 82.805, 24.9, 4.652, 2.883, 4541.795, 16., 240.208, 7.21, 2., 
  "", 84.169, 0.7, 75.27, 0.634}, {"HND", "North America", "Honduras", 
  "2020-04-02", 219., 47., 23.857, 14., 4., 1.857, 22.111, 4.745, 2.409, 
  1.413, 0.404, 0.188, 1.29, "", "", "", "", "", "", "", "", "", "", "", "", 
  "", "", "", "", "", "", "", "", "", "", "", "", "", "", 100., 9.904608*^6, 
  82.805, 24.9, 4.652, 2.883, 4541.795, 16., 240.208, 7.21, 2., "", 84.169, 
  0.7, 75.27, 0.634}, {"HND", "North America", "Honduras", "2020-04-03", 
  222., 3., 22., 15., 1., 2., 22.414, 0.303, 2.221, 1.514, 0.101, 0.202, 
  1.28, "", "", "", "", "", "", "", "", "", "", "", "", "", "", "", "", "", 
  "", "", "", "", "", "", "", "", "", 100., 9.904608*^6, 82.805, 24.9, 4.652, 
  2.883, 4541.795, 16., 240.208, 7.21, 2., "", 84.169, 0.7, 75.27, 0.634}, 
 {"HND", "North America", "Honduras", "2020-04-04", 264., 42., 24.143, 15., 
  0., 2., 26.654, 4.24, 2.438, 1.514, 0., 0.202, 1.28, "", "", "", "", "", 
  "", "", "", "", "", "", "", "", "", "", "", "", "", "", "", "", "", "", "", 
  "", "", 100., 9.904608*^6, 82.805, 24.9, 4.652, 2.883, 4541.795, 16., 
  240.208, 7.21, 2., "", 84.169, 0.7, 75.27, 0.634}, 
 {"HND", "North America", "Honduras", "2020-04-05", 268., 4., 22.571, 22., 
  7., 2.714, 27.058, 0.404, 2.279, 2.221, 0.707, 0.274, 1.28, "", "", "", "", 
  "", "", "", "", "", "", "", "", "", "", "", "", "", "", "", "", "", "", "", 
  "", "", "", 100., 9.904608*^6, 82.805, 24.9, 4.652, 2.883, 4541.795, 16., 
  240.208, 7.21, 2., "", 84.169, 0.7, 75.27, 0.634}, 
 {"HND", "North America", "Honduras", "2020-04-06", 298., 30., 22.714, 22., 
  0., 2.143, 30.087, 3.029, 2.293, 2.221, 0., 0.216, 1.28, "", "", "", "", 
  "", "", "", "", "", "", "", "", "", "", "", "", "", "", "", "", "", "", "", 
  "", "", "", 100., 9.904608*^6, 82.805, 24.9, 4.652, 2.883, 4541.795, 16., 
  240.208, 7.21, 2., "", 84.169, 0.7, 75.27, 0.634}, 
 {"HND", "North America", "Honduras", "2020-04-07", 305., 7., 23.429, 22., 
  0., 2.143, 30.794, 0.707, 2.365, 2.221, 0., 0.216, 1.27, "", "", "", "", 
  "", "", "", "", "", "", "", "", "", "", "", "", "", "", "", "", "", "", "", 
  "", "", "", 100., 9.904608*^6, 82.805, 24.9, 4.652, 2.883, 4541.795, 16., 
  240.208, 7.21, 2., "", 84.169, 0.7, 75.27, 0.634}, 
 {"HND", "North America", "Honduras", "2020-04-08", 312., 7., 20., 22., 0., 
  1.714, 31.5, 0.707, 2.019, 2.221, 0., 0.173, 1.27, "", "", "", "", "", "", 
  "", "", "", "", "", "", "", "", "", "", "", "", "", "", "", "", "", "", "", 
  "", 100., 9.904608*^6, 82.805, 24.9, 4.652, 2.883, 4541.795, 16., 240.208, 
  7.21, 2., "", 84.169, 0.7, 75.27, 0.634}, {"HND", "North America", 
  "Honduras", "2020-04-09", 343., 31., 17.714, 23., 1., 1.286, 34.63, 3.13, 
  1.788, 2.322, 0.101, 0.13, 1.27, "", "", "", "", "", "", "", "", "", "", 
  "", "", "", "", "", "", "", "", "", "", "", "", "", "", "", "", 100., 
  9.904608*^6, 82.805, 24.9, 4.652, 2.883, 4541.795, 16., 240.208, 7.21, 2., 
  "", 84.169, 0.7, 75.27, 0.634}, {"HND", "North America", "Honduras", 
  "2020-04-10", 382., 39., 22.857, 23., 0., 1.143, 38.568, 3.938, 2.308, 
  2.322, 0., 0.115, 1.27, "", "", "", "", "", "", "", "", "", "", "", "", "", 
  "", "", "", "", "", "", "", "", "", "", "", "", "", 100., 9.904608*^6, 
  82.805, 24.9, 4.652, 2.883, 4541.795, 16., 240.208, 7.21, 2., "", 84.169, 
  0.7, 75.27, 0.634}, {"HND", "North America", "Honduras", "2020-04-11", 
  392., 10., 18.286, 24., 1., 1.286, 39.578, 1.01, 1.846, 2.423, 0.101, 0.13, 
  1.27, "", "", "", "", "", "", "", "", "", "", "", "", "", "", "", "", "", 
  "", "", "", "", "", "", "", "", "", 100., 9.904608*^6, 82.805, 24.9, 4.652, 
  2.883, 4541.795, 16., 240.208, 7.21, 2., "", 84.169, 0.7, 75.27, 0.634}, 
 {"HND", "North America", "Honduras", "2020-04-12", 393., 1., 17.857, 25., 
  1., 0.429, 39.679, 0.101, 1.803, 2.524, 0.101, 0.043, 1.27, "", "", "", "", 
  "", "", "", "", "", "", "", "", "", "", "", "", "", "", "", "", "", "", "", 
  "", "", "", 100., 9.904608*^6, 82.805, 24.9, 4.652, 2.883, 4541.795, 16., 
  240.208, 7.21, 2., "", 84.169, 0.7, 75.27, 0.634}, 
 {"HND", "North America", "Honduras", "2020-04-13", 397., 4., 14.143, 25., 
  0., 0.429, 40.082, 0.404, 1.428, 2.524, 0., 0.043, 1.28, "", "", "", "", 
  "", "", "", "", "", "", "", "", "", "", "", "", "", "", "", "", "", "", "", 
  "", "", "", 100., 9.904608*^6, 82.805, 24.9, 4.652, 2.883, 4541.795, 16., 
  240.208, 7.21, 2., "", 84.169, 0.7, 75.27, 0.634}, 
 {"HND", "North America", "Honduras", "2020-04-14", 407., 10., 14.571, 26., 
  1., 0.571, 41.092, 1.01, 1.471, 2.625, 0.101, 0.058, 1.28, "", "", "", "", 
  "", "", "", "", "", "", "", "", "", "", "", "", "", "", "", "", "", "", "", 
  "", "", "", 100., 9.904608*^6, 82.805, 24.9, 4.652, 2.883, 4541.795, 16., 
  240.208, 7.21, 2., "", 84.169, 0.7, 75.27, 0.634}, 
 {"HND", "North America", "Honduras", "2020-04-15", 419., 12., 15.286, 31., 
  5., 1.286, 42.304, 1.212, 1.543, 3.13, 0.505, 0.13, 1.29, "", "", "", "", 
  "", "", "", "", "", "", "", "", "", "", "", "", "", "", "", "", "", "", "", 
  "", "", "", 100., 9.904608*^6, 82.805, 24.9, 4.652, 2.883, 4541.795, 16., 
  240.208, 7.21, 2., "", 84.169, 0.7, 75.27, 0.634}, 
 {"HND", "North America", "Honduras", "2020-04-16", 426., 7., 11.857, 35., 
  4., 1.714, 43.01, 0.707, 1.197, 3.534, 0.404, 0.173, 1.29, "", "", "", "", 
  "", "", "", "", "", "", "", "", "", "", "", "", "", "", "", "", "", "", "", 
  "", "", "", 100., 9.904608*^6, 82.805, 24.9, 4.652, 2.883, 4541.795, 16., 
  240.208, 7.21, 2., "", 84.169, 0.7, 75.27, 0.634}, 
 {"HND", "North America", "Honduras", "2020-04-17", 442., 16., 8.571, 41., 
  6., 2.571, 44.626, 1.615, 0.865, 4.139, 0.606, 0.26, 1.3, "", "", "", "", 
  "", "", "", "", "", "", "", "", "", "", "", "", "", "", "", "", "", "", "", 
  "", "", "", 100., 9.904608*^6, 82.805, 24.9, 4.652, 2.883, 4541.795, 16., 
  240.208, 7.21, 2., "", 84.169, 0.7, 75.27, 0.634}, 
 {"HND", "North America", "Honduras", "2020-04-18", 457., 15., 9.286, 46., 
  5., 3.143, 46.14, 1.514, 0.938, 4.644, 0.505, 0.317, 1.31, "", "", "", "", 
  "", "", "", "", "", "", "", "", "", "", "", "", "", "", "", "", "", "", "", 
  "", "", "", 100., 9.904608*^6, 82.805, 24.9, 4.652, 2.883, 4541.795, 16., 
  240.208, 7.21, 2., "", 84.169, 0.7, 75.27, 0.634}, 
 {"HND", "North America", "Honduras", "2020-04-19", 472., 15., 11.286, 46., 
  0., 3., 47.655, 1.514, 1.139, 4.644, 0., 0.303, 1.32, "", "", "", "", "", 
  "", "", "", "", "", "", "", "", "", "", "", "", "", "", "", "", "", "", "", 
  "", "", 100., 9.904608*^6, 82.805, 24.9, 4.652, 2.883, 4541.795, 16., 
  240.208, 7.21, 2., "", 84.169, 0.7, 75.27, 0.634}, 
 {"HND", "North America", "Honduras", "2020-04-20", 477., 5., 11.429, 46., 
  0., 3., 48.159, 0.505, 1.154, 4.644, 0., 0.303, 1.33, "", "", "", "", "", 
  "", "", "", "", "", "", "", "", "", "", "", "", "", "", "", "", "", "", "", 
  "", "", 100., 9.904608*^6, 82.805, 24.9, 4.652, 2.883, 4541.795, 16., 
  240.208, 7.21, 2., "", 84.169, 0.7, 75.27, 0.634}, 
 {"HND", "North America", "Honduras", "2020-04-21", 494., 17., 12.429, 46., 
  0., 2.857, 49.876, 1.716, 1.255, 4.644, 0., 0.288, 1.34, "", "", "", "", 
  "", "", "", "", "", "", "", "", "", "", "", "", "", "", "", "", "", "", "", 
  "", "", "", 100., 9.904608*^6, 82.805, 24.9, 4.652, 2.883, 4541.795, 16., 
  240.208, 7.21, 2., "", 84.169, 0.7, 75.27, 0.634}, 
 {"HND", "North America", "Honduras", "2020-04-22", 510., 16., 13., 46., 0., 
  2.143, 51.491, 1.615, 1.313, 4.644, 0., 0.216, 1.36, "", "", "", "", "", 
  "", "", "", "", "", "", "", "", "", "", "", "", "", "", "", "", "", "", "", 
  "", "", 100., 9.904608*^6, 82.805, 24.9, 4.652, 2.883, 4541.795, 16., 
  240.208, 7.21, 2., "", 84.169, 0.7, 75.27, 0.634}, 
 {"HND", "North America", "Honduras", "2020-04-23", 519., 9., 13.286, 47., 
  1., 1.714, 52.4, 0.909, 1.341, 4.745, 0.101, 0.173, 1.37, "", "", "", "", 
  "", "", "", "", "", "", "", "", "", "", "", "", "", "", "", "", "", "", "", 
  "", "", "", 100., 9.904608*^6, 82.805, 24.9, 4.652, 2.883, 4541.795, 16., 
  240.208, 7.21, 2., "", 84.169, 0.7, 75.27, 0.634}, 
 {"HND", "North America", "Honduras", "2020-04-24", 591., 72., 21.286, 55., 
  8., 2., 59.669, 7.269, 2.149, 5.553, 0.808, 0.202, 1.38, "", "", "", "", 
  "", "", "", "", "", "", "", "", "", "", "", "", "", "", "", "", "", "", "", 
  "", "", "", 100., 9.904608*^6, 82.805, 24.9, 4.652, 2.883, 4541.795, 16., 
  240.208, 7.21, 2., "", 84.169, 0.7, 75.27, 0.634}, 
 {"HND", "North America", "Honduras", "2020-04-25", 627., 36., 24.286, 59., 
  4., 1.857, 63.304, 3.635, 2.452, 5.957, 0.404, 0.188, 1.39, "", "", "", "", 
  "", "", "", "", "", "", "", "", "", "", "", "", "", "", "", "", "", "", "", 
  "", "", "", 100., 9.904608*^6, 82.805, 24.9, 4.652, 2.883, 4541.795, 16., 
  240.208, 7.21, 2., "", 84.169, 0.7, 75.27, 0.634}, 
 {"HND", "North America", "Honduras", "2020-04-26", 627., 0., 22.143, 59., 
  0., 1.857, 63.304, 0., 2.236, 5.957, 0., 0.188, 1.39, "", "", "", "", "", 
  "", "", "", "", "", "", "", "", "", "", "", "", "", "", "", "", "", "", "", 
  "", "", 100., 9.904608*^6, 82.805, 24.9, 4.652, 2.883, 4541.795, 16., 
  240.208, 7.21, 2., "", 84.169, 0.7, 75.27, 0.634}, 
 {"HND", "North America", "Honduras", "2020-04-27", 661., 34., 26.286, 61., 
  2., 2.143, 66.737, 3.433, 2.654, 6.159, 0.202, 0.216, 1.4, "", "", "", "", 
  "", "", "", "", "", "", "", "", "", "", "", "", "", "", "", "", "", "", "", 
  "", "", "", 100., 9.904608*^6, 82.805, 24.9, 4.652, 2.883, 4541.795, 16., 
  240.208, 7.21, 2., "", 84.169, 0.7, 75.27, 0.634}, 
 {"HND", "North America", "Honduras", "2020-04-28", 702., 41., 29.714, 64., 
  3., 2.571, 70.876, 4.139, 3., 6.462, 0.303, 0.26, 1.41, "", "", "", "", "", 
  "", "", "", "", "", "", "", "", "", "", "", "", "", "", "", "", "", "", "", 
  "", "", 100., 9.904608*^6, 82.805, 24.9, 4.652, 2.883, 4541.795, 16., 
  240.208, 7.21, 2., "", 84.169, 0.7, 75.27, 0.634}, 
 {"HND", "North America", "Honduras", "2020-04-29", 738., 36., 32.571, 66., 
  2., 2.857, 74.511, 3.635, 3.289, 6.664, 0.202, 0.288, 1.42, "", "", "", "", 
  "", "", "", "", "", "", "", "", "", "", "", "", "", "", "", "", "", "", "", 
  "", "", "", 100., 9.904608*^6, 82.805, 24.9, 4.652, 2.883, 4541.795, 16., 
  240.208, 7.21, 2., "", 84.169, 0.7, 75.27, 0.634}, 
 {"HND", "North America", "Honduras", "2020-04-30", 771., 33., 36., 71., 5., 
  3.429, 77.843, 3.332, 3.635, 7.168, 0.505, 0.346, 1.42, "", "", "", "", "", 
  "", "", "", "", "", "", "", "", "", "", "", "", "", "", "", "", "", "", "", 
  "", "", 100., 9.904608*^6, 82.805, 24.9, 4.652, 2.883, 4541.795, 16., 
  240.208, 7.21, 2., "", 84.169, 0.7, 75.27, 0.634}, 
 {"HND", "North America", "Honduras", "2020-05-01", 804., 33., 30.429, 75., 
  4., 2.857, 81.174, 3.332, 3.072, 7.572, 0.404, 0.288, 1.43, "", "", "", "", 
  "", "", "", "", "", "", "", "", "", "", "", "", "", "", "", "", "", "", "", 
  "", "", "", 100., 9.904608*^6, 82.805, 24.9, 4.652, 2.883, 4541.795, 16., 
  240.208, 7.21, 2., "", 84.169, 0.7, 75.27, 0.634}, 
 {"HND", "North America", "Honduras", "2020-05-02", 1010., 206., 54.714, 76., 
  1., 2.429, 101.973, 20.798, 5.524, 7.673, 0.101, 0.245, 1.44, "", "", "", 
  "", "", "", "", "", "", "", "", "", "", "", "", "", "", "", "", "", "", "", 
  "", "", "", "", 100., 9.904608*^6, 82.805, 24.9, 4.652, 2.883, 4541.795, 
  16., 240.208, 7.21, 2., "", 84.169, 0.7, 75.27, 0.634}, 
 {"HND", "North America", "Honduras", "2020-05-03", 1055., 45., 61.143, 82., 
  6., 3.286, 106.516, 4.543, 6.173, 8.279, 0.606, 0.332, 1.44, "", "", "", 
  "", "", "", "", "", "", "", "", "", "", "", "", "", "", "", "", "", "", "", 
  "", "", "", "", 100., 9.904608*^6, 82.805, 24.9, 4.652, 2.883, 4541.795, 
  16., 240.208, 7.21, 2., "", 84.169, 0.7, 75.27, 0.634}, 
 {"HND", "North America", "Honduras", "2020-05-04", 1178., 123., 73.857, 83., 
  1., 3.143, 118.935, 12.418, 7.457, 8.38, 0.101, 0.317, 1.43, "", "", "", 
  "", "", "", "", "", "", "", "", "", "", "", "", "", "", "", "", "", "", "", 
  "", "", "", "", 100., 9.904608*^6, 82.805, 24.9, 4.652, 2.883, 4541.795, 
  16., 240.208, 7.21, 2., "", 84.169, 0.7, 75.27, 0.634}, 
 {"HND", "North America", "Honduras", "2020-05-05", 1270., 92., 81.143, 93., 
  10., 4.143, 128.223, 9.289, 8.192, 9.39, 1.01, 0.418, 1.43, "", "", "", "", 
  "", "", "", "", "", "", "", "", "", "", "", "", "", "", "", "", "", "", "", 
  "", "", "", 100., 9.904608*^6, 82.805, 24.9, 4.652, 2.883, 4541.795, 16., 
  240.208, 7.21, 2., "", 84.169, 0.7, 75.27, 0.634}, 
 {"HND", "North America", "Honduras", "2020-05-06", 1461., 191., 103.286, 
  99., 6., 4.714, 147.507, 19.284, 10.428, 9.995, 0.606, 0.476, 1.42, "", "", 
  "", "", "", "", "", "", "", "", "", "", "", "", "", "", "", "", "", "", "", 
  "", "", "", "", "", 100., 9.904608*^6, 82.805, 24.9, 4.652, 2.883, 
  4541.795, 16., 240.208, 7.21, 2., "", 84.169, 0.7, 75.27, 0.634}, 
 {"HND", "North America", "Honduras", "2020-05-07", 1685., 224., 130.571, 
  105., 6., 4.857, 170.123, 22.616, 13.183, 10.601, 0.606, 0.49, 1.42, "", 
  "", "", "", "", "", "", "", "", "", "", "", "", "", "", "", "", "", "", "", 
  "", "", "", "", "", "", 100., 9.904608*^6, 82.805, 24.9, 4.652, 2.883, 
  4541.795, 16., 240.208, 7.21, 2., "", 84.169, 0.7, 75.27, 0.634}, 
 {"HND", "North America", "Honduras", "2020-05-08", 1771., 86., 138.143, 
  107., 2., 4.571, 178.806, 8.683, 13.947, 10.803, 0.202, 0.462, 1.41, "", 
  "", "", "", "", "", "", "", "", "", "", "", "", "", "", "", "", "", "", "", 
  "", "", "", "", "", "", 100., 9.904608*^6, 82.805, 24.9, 4.652, 2.883, 
  4541.795, 16., 240.208, 7.21, 2., "", 84.169, 0.7, 75.27, 0.634}, 
 {"HND", "North America", "Honduras", "2020-05-09", 1830., 59., 117.143, 
  108., 1., 4.571, 184.762, 5.957, 11.827, 10.904, 0.101, 0.462, 1.4, "", "", 
  "", "", "", "", "", "", "", "", "", "", "", "", "", "", "", "", "", "", "", 
  "", "", "", "", "", 100., 9.904608*^6, 82.805, 24.9, 4.652, 2.883, 
  4541.795, 16., 240.208, 7.21, 2., "", 84.169, 0.7, 75.27, 0.634}, 
 {"HND", "North America", "Honduras", "2020-05-10", 1972., 142., 131., 108., 
  0., 3.714, 199.099, 14.337, 13.226, 10.904, 0., 0.375, 1.39, "", "", "", 
  "", "", "", "", "", "", "", "", "", "", "", "", "", "", "", "", "", "", "", 
  "", "", "", "", 100., 9.904608*^6, 82.805, 24.9, 4.652, 2.883, 4541.795, 
  16., 240.208, 7.21, 2., "", 84.169, 0.7, 75.27, 0.634}, 
 {"HND", "North America", "Honduras", "2020-05-11", 2100., 128., 131.714, 
  116., 8., 4.714, 212.023, 12.923, 13.298, 11.712, 0.808, 0.476, 1.38, "", 
  "", "", "", "", "", "", "", "", "", "", "", "", "", "", "", "", "", "", "", 
  "", "", "", "", "", "", 100., 9.904608*^6, 82.805, 24.9, 4.652, 2.883, 
  4541.795, 16., 240.208, 7.21, 2., "", 84.169, 0.7, 75.27, 0.634}, 
 {"HND", "North America", "Honduras", "2020-05-12", 2080., -20., 115.714, 
  121., 5., 4., 210.003, -2.019, 11.683, 12.217, 0.505, 0.404, 1.38, "", "", 
  "", "", "", "", "", "", "", "", "", "", "", "", "", "", "", "", "", "", "", 
  "", "", "", "", "", 100., 9.904608*^6, 82.805, 24.9, 4.652, 2.883, 
  4541.795, 16., 240.208, 7.21, 2., "", 84.169, 0.7, 75.27, 0.634}, 
 {"HND", "North America", "Honduras", "2020-05-13", 2255., 175., 113.429, 
  123., 2., 3.429, 227.672, 17.669, 11.452, 12.418, 0.202, 0.346, 1.37, "", 
  "", "", "", "", "", "", "", "", "", "", "", "", "", "", "", "", "", "", "", 
  "", "", "", "", "", "", 100., 9.904608*^6, 82.805, 24.9, 4.652, 2.883, 
  4541.795, 16., 240.208, 7.21, 2., "", 84.169, 0.7, 75.27, 0.634}, 
 {"HND", "North America", "Honduras", "2020-05-14", 2318., 63., 90.429, 133., 
  10., 4., 234.032, 6.361, 9.13, 13.428, 1.01, 0.404, 1.36, "", "", "", "", 
  "", "", "", "", "", "", "", "", "", "", "", "", "", "", "", "", "", "", "", 
  "", "", "", 100., 9.904608*^6, 82.805, 24.9, 4.652, 2.883, 4541.795, 16., 
  240.208, 7.21, 2., "", 84.169, 0.7, 75.27, 0.634}, 
 {"HND", "North America", "Honduras", "2020-05-15", 2460., 142., 98.429, 
  134., 1., 3.857, 248.369, 14.337, 9.938, 13.529, 0.101, 0.389, 1.36, "", 
  "", "", "", "", "", "", "", "", "", "", "", "", "", "", "", "", "", "", "", 
  "", "", "", "", "", "", 100., 9.904608*^6, 82.805, 24.9, 4.652, 2.883, 
  4541.795, 16., 240.208, 7.21, 2., "", 84.169, 0.7, 75.27, 0.634}, 
 {"HND", "North America", "Honduras", "2020-05-16", 2565., 105., 105., 138., 
  4., 4.286, 258.97, 10.601, 10.601, 13.933, 0.404, 0.433, 1.35, "", "", "", 
  "", "", "", "", "", "", "", "", "", "", "", "", "", "", "", "", "", "", "", 
  "", "", "", "", 100., 9.904608*^6, 82.805, 24.9, 4.652, 2.883, 4541.795, 
  16., 240.208, 7.21, 2., "", 84.169, 0.7, 75.27, 0.634}, 
 {"HND", "North America", "Honduras", "2020-05-17", 2646., 81., 96.286, 142., 
  4., 4.857, 267.148, 8.178, 9.721, 14.337, 0.404, 0.49, 1.35, "", "", "", 
  "", "", "", "", "", "", "", "", "", "", "", "", "", "", "", "", "", "", "", 
  "", "", "", "", 100., 9.904608*^6, 82.805, 24.9, 4.652, 2.883, 4541.795, 
  16., 240.208, 7.21, 2., "", 84.169, 0.7, 75.27, 0.634}, 
 {"HND", "North America", "Honduras", "2020-05-18", 2798., 152., 99.714, 
  146., 4., 4.286, 282.495, 15.346, 10.067, 14.741, 0.404, 0.433, 1.35, "", 
  "", "", "", "", "", "", "", "", "", "", "", "", "", "", "", "", "", "", "", 
  "", "", "", "", "", "", 100., 9.904608*^6, 82.805, 24.9, 4.652, 2.883, 
  4541.795, 16., 240.208, 7.21, 2., "", 84.169, 0.7, 75.27, 0.634}, 
 {"HND", "North America", "Honduras", "2020-05-19", 2955., 157., 125., 147., 
  1., 3.714, 298.346, 15.851, 12.62, 14.842, 0.101, 0.375, 1.35, "", "", "", 
  "", "", "", "", "", "", "", "", "", "", "", "", "", "", "", "", "", "", "", 
  "", "", "", "", 100., 9.904608*^6, 82.805, 24.9, 4.652, 2.883, 4541.795, 
  16., 240.208, 7.21, 2., "", 84.169, 0.7, 75.27, 0.634}, 
 {"HND", "North America", "Honduras", "2020-05-20", 2955., 0., 100., 147., 
  0., 3.429, 298.346, 0., 10.096, 14.842, 0., 0.346, 1.34, "", "", "", "", 
  "", "", "", "", "", "", "", "", "", "", "", "", "", "", "", "", "", "", "", 
  "", "", "", 100., 9.904608*^6, 82.805, 24.9, 4.652, 2.883, 4541.795, 16., 
  240.208, 7.21, 2., "", 84.169, 0.7, 75.27, 0.634}, 
 {"HND", "North America", "Honduras", "2020-05-21", 3204., 249., 126.571, 
  156., 9., 3.286, 323.486, 25.14, 12.779, 15.75, 0.909, 0.332, 1.34, "", "", 
  "", "", "", "", "", "", "", "", "", "", "", "", "", "", "", "", "", "", "", 
  "", "", "", "", "", 100., 9.904608*^6, 82.805, 24.9, 4.652, 2.883, 
  4541.795, 16., 240.208, 7.21, 2., "", 84.169, 0.7, 75.27, 0.634}, 
 {"HND", "North America", "Honduras", "2020-05-22", 3477., 273., 145.286, 
  167., 11., 4.714, 351.049, 27.563, 14.668, 16.861, 1.111, 0.476, 1.34, "", 
  "", "", "", "", "", "", "", "", "", "", "", "", "", "", "", "", "", "", "", 
  "", "", "", "", "", "", 100., 9.904608*^6, 82.805, 24.9, 4.652, 2.883, 
  4541.795, 16., 240.208, 7.21, 2., "", 84.169, 0.7, 75.27, 0.634}, 
 {"HND", "North America", "Honduras", "2020-05-23", 3477., 0., 130.286, 167., 
  0., 4.143, 351.049, 0., 13.154, 16.861, 0., 0.418, 1.33, "", "", "", "", 
  "", "", "", "", "", "", "", "", "", "", "", "", "", "", "", "", "", "", "", 
  "", "", "", 100., 9.904608*^6, 82.805, 24.9, 4.652, 2.883, 4541.795, 16., 
  240.208, 7.21, 2., "", 84.169, 0.7, 75.27, 0.634}, 
 {"HND", "North America", "Honduras", "2020-05-24", 3950., 473., 186.286, 
  180., 13., 5.429, 398.804, 47.756, 18.808, 18.173, 1.313, 0.548, 1.33, "", 
  "", "", "", "", "", "", "", "", "", "", "", "", "", "", "", "", "", "", "", 
  "", "", "", "", "", "", 100., 9.904608*^6, 82.805, 24.9, 4.652, 2.883, 
  4541.795, 16., 240.208, 7.21, 2., "", 84.169, 0.7, 75.27, 0.634}, 
 {"HND", "North America", "Honduras", "2020-05-25", 4189., 239., 198.714, 
  182., 2., 5.143, 422.934, 24.13, 20.063, 18.375, 0.202, 0.519, 1.33, "", 
  "", "", "", "", "", "", "", "", "", "", "", "", "", "", "", "", "", "", "", 
  "", "", "", "", "", "", 100., 9.904608*^6, 82.805, 24.9, 4.652, 2.883, 
  4541.795, 16., 240.208, 7.21, 2., "", 84.169, 0.7, 75.27, 0.634}, 
 {"HND", "North America", "Honduras", "2020-05-26", 4401., 212., 206.571, 
  188., 6., 5.857, 444.339, 21.404, 20.856, 18.981, 0.606, 0.591, 1.32, "", 
  "", "", "", "", "", "", "", "", "", "", "", "", "", "", "", "", "", "", "", 
  "", "", "", "", "", "", 100., 9.904608*^6, 82.805, 24.9, 4.652, 2.883, 
  4541.795, 16., 240.208, 7.21, 2., "", 84.169, 0.7, 75.27, 0.634}, 
 {"HND", "North America", "Honduras", "2020-05-27", 4640., 239., 240.714, 
  194., 6., 6.714, 468.469, 24.13, 24.303, 19.587, 0.606, 0.678, 1.31, "", 
  "", "", "", "", "", "", "", "", "", "", "", "", "", "", "", "", "", "", "", 
  "", "", "", "", "", "", 100., 9.904608*^6, 82.805, 24.9, 4.652, 2.883, 
  4541.795, 16., 240.208, 7.21, 2., "", 84.169, 0.7, 75.27, 0.634}, 
 {"HND", "North America", "Honduras", "2020-05-28", 4752., 112., 221.143, 
  196., 2., 5.714, 479.777, 11.308, 22.327, 19.789, 0.202, 0.577, 1.3, "", 
  "", "", "", "", "", "", "", "", "", "", "", "", "", "", "", "", "", "", "", 
  "", "", "", "", "", "", 100., 9.904608*^6, 82.805, 24.9, 4.652, 2.883, 
  4541.795, 16., 240.208, 7.21, 2., "", 84.169, 0.7, 75.27, 0.634}, 
 {"HND", "North America", "Honduras", "2020-05-29", 4752., 0., 182.143, 196., 
  0., 4.143, 479.777, 0., 18.39, 19.789, 0., 0.418, 1.3, "", "", "", "", "", 
  "", "", "", "", "", "", "", "", "", "", "", "", "", "", "", "", "", "", "", 
  "", "", 100., 9.904608*^6, 82.805, 24.9, 4.652, 2.883, 4541.795, 16., 
  240.208, 7.21, 2., "", 84.169, 0.7, 75.27, 0.634}, 
 {"HND", "North America", "Honduras", "2020-05-30", 5094., 342., 231., 201., 
  5., 4.857, 514.306, 34.529, 23.322, 20.294, 0.505, 0.49, 1.3, "", "", "", 
  "", "", "", "", "", "", "", "", "", "", "", "", "", "", "", "", "", "", "", 
  "", "", "", "", 100., 9.904608*^6, 82.805, 24.9, 4.652, 2.883, 4541.795, 
  16., 240.208, 7.21, 2., "", 84.169, 0.7, 75.27, 0.634}, 
 {"HND", "North America", "Honduras", "2020-05-31", 5202., 108., 178.857, 
  212., 11., 4.571, 525.21, 10.904, 18.058, 21.404, 1.111, 0.462, 1.29, "", 
  "", "", "", "", "", "", "", "", "", "", "", "", "", "", "", "", "", "", "", 
  "", "", "", "", "", "", 100., 9.904608*^6, 82.805, 24.9, 4.652, 2.883, 
  4541.795, 16., 240.208, 7.21, 2., "", 84.169, 0.7, 75.27, 0.634}, 
 {"HND", "North America", "Honduras", "2020-06-01", 5362., 160., 167.571, 
  217., 5., 5., 541.364, 16.154, 16.919, 21.909, 0.505, 0.505, 1.29, "", "", 
  "", "", "", "", "", "", "", "", "", "", "", "", "", "", "", "", "", "", "", 
  "", "", "", "", "", 100., 9.904608*^6, 82.805, 24.9, 4.652, 2.883, 
  4541.795, 16., 240.208, 7.21, 2., "", 84.169, 0.7, 75.27, 0.634}, 
 {"HND", "North America", "Honduras", "2020-06-02", 5527., 165., 160.857, 
  225., 8., 5.286, 558.023, 16.659, 16.241, 22.717, 0.808, 0.534, 1.29, "", 
  "", "", "", "", "", "", "", "", "", "", "", "", "", "", "", "", "", "", "", 
  "", "", "", "", "", "", 100., 9.904608*^6, 82.805, 24.9, 4.652, 2.883, 
  4541.795, 16., 240.208, 7.21, 2., "", 84.169, 0.7, 75.27, 0.634}, 
 {"HND", "North America", "Honduras", "2020-06-03", 5690., 163., 150., 234., 
  9., 5.714, 574.48, 16.457, 15.144, 23.625, 0.909, 0.577, 1.29, "", "", "", 
  "", "", "", "", "", "", "", "", "", "", "", "", "", "", "", "", "", "", "", 
  "", "", "", "", 100., 9.904608*^6, 82.805, 24.9, 4.652, 2.883, 4541.795, 
  16., 240.208, 7.21, 2., "", 84.169, 0.7, 75.27, 0.634}, 
 {"HND", "North America", "Honduras", "2020-06-04", 5880., 190., 161.143, 
  243., 9., 6.714, 593.663, 19.183, 16.269, 24.534, 0.909, 0.678, 1.29, "", 
  "", "", "", "", "", "", "", "", "", "", "", "", "", "", "", "", "", "", "", 
  "", "", "", "", "", "", 100., 9.904608*^6, 82.805, 24.9, 4.652, 2.883, 
  4541.795, 16., 240.208, 7.21, 2., "", 84.169, 0.7, 75.27, 0.634}, 
 {"HND", "North America", "Honduras", "2020-06-05", 5971., 91., 174.143, 
  248., 5., 7.429, 602.851, 9.188, 17.582, 25.039, 0.505, 0.75, 1.28, "", "", 
  "", "", "", "", "", "", "", "", "", "", "", "", "", "", "", "", "", "", "", 
  "", "", "", "", "", 100., 9.904608*^6, 82.805, 24.9, 4.652, 2.883, 
  4541.795, 16., 240.208, 7.21, 2., "", 84.169, 0.7, 75.27, 0.634}, 
 {"HND", "North America", "Honduras", "2020-06-06", 6155., 184., 151.571, 
  250., 2., 7., 621.428, 18.577, 15.303, 25.241, 0.202, 0.707, 1.29, "", "", 
  "", "", "", "", "", "", "", "", "", "", "", "", "", "", "", "", "", "", "", 
  "", "", "", "", "", 100., 9.904608*^6, 82.805, 24.9, 4.652, 2.883, 
  4541.795, 16., 240.208, 7.21, 2., "", 84.169, 0.7, 75.27, 0.634}, 
 {"HND", "North America", "Honduras", "2020-06-07", 6327., 172., 160.714, 
  258., 8., 6.571, 638.794, 17.366, 16.226, 26.048, 0.808, 0.663, 1.29, "", 
  "", "", "", "", "", "", "", "", "", "", "", "", "", "", "", "", "", "", "", 
  "", "", "", "", "", "", 100., 9.904608*^6, 82.805, 24.9, 4.652, 2.883, 
  4541.795, 16., 240.208, 7.21, 2., "", 84.169, 0.7, 75.27, 0.634}, 
 {"HND", "North America", "Honduras", "2020-06-08", 6450., 123., 155.429, 
  262., 4., 6.429, 651.212, 12.418, 15.693, 26.452, 0.404, 0.649, 1.29, "", 
  "", "", "", "", "", "", "", "", "", "", "", "", "", "", "", "", "", "", "", 
  "", "", "", "", "", "", 96.3, 9.904608*^6, 82.805, 24.9, 4.652, 2.883, 
  4541.795, 16., 240.208, 7.21, 2., "", 84.169, 0.7, 75.27, 0.634}, 
 {"HND", "North America", "Honduras", "2020-06-09", 6935., 485., 201.143, 
  271., 9., 6.571, 700.179, 48.967, 20.308, 27.361, 0.909, 0.663, 1.29, "", 
  "", "", "", "", "", "", "", "", "", "", "", "", "", "", "", "", "", "", "", 
  "", "", "", "", "", "", 96.3, 9.904608*^6, 82.805, 24.9, 4.652, 2.883, 
  4541.795, 16., 240.208, 7.21, 2., "", 84.169, 0.7, 75.27, 0.634}, 
 {"HND", "North America", "Honduras", "2020-06-10", 7360., 425., 238.571, 
  290., 19., 8., 743.088, 42.909, 24.087, 29.279, 1.918, 0.808, 1.29, "", "", 
  "", "", "", "", "", "", "", "", "", "", "", "", "", "", "", "", "", "", "", 
  "", "", "", "", "", 96.3, 9.904608*^6, 82.805, 24.9, 4.652, 2.883, 
  4541.795, 16., 240.208, 7.21, 2., "", 84.169, 0.7, 75.27, 0.634}, 
 {"HND", "North America", "Honduras", "2020-06-11", 7669., 309., 255.571, 
  294., 4., 7.286, 774.286, 31.198, 25.803, 29.683, 0.404, 0.736, 1.29, "", 
  "", "", "", "", "", "", "", "", "", "", "", "", "", "", "", "", "", "", "", 
  "", "", "", "", "", "", 96.3, 9.904608*^6, 82.805, 24.9, 4.652, 2.883, 
  4541.795, 16., 240.208, 7.21, 2., "", 84.169, 0.7, 75.27, 0.634}, 
 {"HND", "North America", "Honduras", "2020-06-12", 8132., 463., 308.714, 
  306., 12., 8.286, 821.032, 46.746, 31.169, 30.895, 1.212, 0.837, 1.29, "", 
  "", "", "", "", "", "", "", "", "", "", "", "", "", "", "", "", "", "", "", 
  "", "", "", "", "", "", 96.3, 9.904608*^6, 82.805, 24.9, 4.652, 2.883, 
  4541.795, 16., 240.208, 7.21, 2., "", 84.169, 0.7, 75.27, 0.634}, 
 {"HND", "North America", "Honduras", "2020-06-13", 8455., 323., 328.571, 
  310., 4., 8.571, 853.643, 32.611, 33.174, 31.299, 0.404, 0.865, 1.28, "", 
  "", "", "", "", "", "", "", "", "", "", "", "", "", "", "", "", "", "", "", 
  "", "", "", "", "", "", 96.3, 9.904608*^6, 82.805, 24.9, 4.652, 2.883, 
  4541.795, 16., 240.208, 7.21, 2., "", 84.169, 0.7, 75.27, 0.634}, 
 {"HND", "North America", "Honduras", "2020-06-14", 8858., 403., 361.571, 
  312., 2., 7.714, 894.331, 40.688, 36.505, 31.5, 0.202, 0.779, 1.28, "", "", 
  "", "", "", "", "", "", "", "", "", "", "", "", "", "", "", "", "", "", "", 
  "", "", "", "", "", 96.3, 9.904608*^6, 82.805, 24.9, 4.652, 2.883, 
  4541.795, 16., 240.208, 7.21, 2., "", 84.169, 0.7, 75.27, 0.634}, 
 {"HND", "North America", "Honduras", "2020-06-15", 9178., 320., 389.714, 
  322., 10., 8.571, 926.639, 32.308, 39.347, 32.51, 1.01, 0.865, 1.28, "", 
  "", "", "", "", "", "", "", "", "", "", "", "", "", "", "", "", "", "", "", 
  "", "", "", "", "", "", 96.3, 9.904608*^6, 82.805, 24.9, 4.652, 2.883, 
  4541.795, 16., 240.208, 7.21, 2., "", 84.169, 0.7, 75.27, 0.634}, 
 {"HND", "North America", "Honduras", "2020-06-16", 9656., 478., 388.714, 
  330., 8., 8.429, 974.9, 48.26, 39.246, 33.318, 0.808, 0.851, 1.28, "", "", 
  "", "", "", "", "", "", "", "", "", "", "", "", "", "", "", "", "", "", "", 
  "", "", "", "", "", 96.3, 9.904608*^6, 82.805, 24.9, 4.652, 2.883, 
  4541.795, 16., 240.208, 7.21, 2., "", 84.169, 0.7, 75.27, 0.634}, 
 {"HND", "North America", "Honduras", "2020-06-17", 10299., 643., 419.857, 
  336., 6., 6.571, 1039.819, 64.919, 42.39, 33.924, 0.606, 0.663, 1.27, "", 
  "", "", "", "", "", "", "", "", "", "", "", "", "", "", "", "", "", "", "", 
  "", "", "", "", "", "", 96.3, 9.904608*^6, 82.805, 24.9, 4.652, 2.883, 
  4541.795, 16., 240.208, 7.21, 2., "", 84.169, 0.7, 75.27, 0.634}, 
 {"HND", "North America", "Honduras", "2020-06-18", 10739., 440., 438.571, 
  343., 7., 7., 1084.243, 44.424, 44.28, 34.63, 0.707, 0.707, 1.27, "", "", 
  "", "", "", "", "", "", "", "", "", "", "", "", "", "", "", "", "", "", "", 
  "", "", "", "", "", 96.3, 9.904608*^6, 82.805, 24.9, 4.652, 2.883, 
  4541.795, 16., 240.208, 7.21, 2., "", 84.169, 0.7, 75.27, 0.634}, 
 {"HND", "North America", "Honduras", "2020-06-19", 11258., 519., 446.571, 
  349., 6., 6.143, 1136.643, 52.4, 45.087, 35.236, 0.606, 0.62, 1.26, "", "", 
  "", "", "", "", "", "", "", "", "", "", "", "", "", "", "", "", "", "", "", 
  "", "", "", "", "", 96.3, 9.904608*^6, 82.805, 24.9, 4.652, 2.883, 
  4541.795, 16., 240.208, 7.21, 2., "", 84.169, 0.7, 75.27, 0.634}, 
 {"HND", "North America", "Honduras", "2020-06-20", 12306., 1048., 550.143, 
  358., 9., 6.857, 1242.452, 105.809, 55.544, 36.145, 0.909, 0.692, 1.26, "", 
  "", "", "", "", "", "", "", "", "", "", "", "", "", "", "", "", "", "", "", 
  "", "", "", "", "", "", 96.3, 9.904608*^6, 82.805, 24.9, 4.652, 2.883, 
  4541.795, 16., 240.208, 7.21, 2., "", 84.169, 0.7, 75.27, 0.634}, 
 {"HND", "North America", "Honduras", "2020-06-21", 12769., 463., 558.714, 
  363., 5., 7.286, 1289.198, 46.746, 56.41, 36.65, 0.505, 0.736, 1.25, "", 
  "", "", "", "", "", "", "", "", "", "", "", "", "", "", "", "", "", "", "", 
  "", "", "", "", "", "", 96.3, 9.904608*^6, 82.805, 24.9, 4.652, 2.883, 
  4541.795, 16., 240.208, 7.21, 2., "", 84.169, 0.7, 75.27, 0.634}, 
 {"HND", "North America", "Honduras", "2020-06-22", 13356., 587., 596.857, 
  395., 32., 10.429, 1348.463, 59.265, 60.261, 39.88, 3.231, 1.053, 1.25, "", 
  "", "", "", "", "", "", "", "", "", "", "", "", "", "", "", "", "", "", "", 
  "", "", "", "", "", "", 96.3, 9.904608*^6, 82.805, 24.9, 4.652, 2.883, 
  4541.795, 16., 240.208, 7.21, 2., "", 84.169, 0.7, 75.27, 0.634}, 
 {"HND", "North America", "Honduras", "2020-06-23", 13943., 587., 612.429, 
  405., 10., 10.714, 1407.729, 59.265, 61.833, 40.89, 1.01, 1.082, 1.24, "", 
  "", "", "", "", "", "", "", "", "", "", "", "", "", "", "", "", "", "", "", 
  "", "", "", "", "", "", 96.3, 9.904608*^6, 82.805, 24.9, 4.652, 2.883, 
  4541.795, 16., 240.208, 7.21, 2., "", 84.169, 0.7, 75.27, 0.634}, 
 {"HND", "North America", "Honduras", "2020-06-24", 14571., 628., 610.286, 
  417., 12., 11.571, 1471.133, 63.405, 61.616, 42.102, 1.212, 1.168, 1.23, 
  "", "", "", "", "", "", "", "", "", "", "", "", "", "", "", "", "", "", "", 
  "", "", "", "", "", "", "", 96.3, 9.904608*^6, 82.805, 24.9, 4.652, 2.883, 
  4541.795, 16., 240.208, 7.21, 2., "", 84.169, 0.7, 75.27, 0.634}, 
 {"HND", "North America", "Honduras", "2020-06-25", 15366., 795., 661., 426., 
  9., 11.857, 1551.399, 80.266, 66.737, 43.01, 0.909, 1.197, 1.23, "", "", 
  "", "", "", "", "", "", "", "", "", "", "", "", "", "", "", "", "", "", "", 
  "", "", "", "", "", 96.3, 9.904608*^6, 82.805, 24.9, 4.652, 2.883, 
  4541.795, 16., 240.208, 7.21, 2., "", 84.169, 0.7, 75.27, 0.634}, 
 {"HND", "North America", "Honduras", "2020-06-26", 15994., 628., 676.571, 
  471., 45., 17.429, 1614.804, 63.405, 68.309, 47.554, 4.543, 1.76, 1.22, "", 
  "", "", "", "", "", "", "", "", "", "", "", "", "", "", "", "", "", "", "", 
  "", "", "", "", "", "", 96.3, 9.904608*^6, 82.805, 24.9, 4.652, 2.883, 
  4541.795, 16., 240.208, 7.21, 2., "", 84.169, 0.7, 75.27, 0.634}, 
 {"HND", "North America", "Honduras", "2020-06-27", 17007., 1013., 671.571, 
  479., 8., 17.286, 1717.08, 102.276, 67.804, 48.361, 0.808, 1.745, 1.21, "", 
  "", "", "", "", "", "", "", "", "", "", "", "", "", "", "", "", "", "", "", 
  "", "", "", "", "", "", 96.3, 9.904608*^6, 82.805, 24.9, 4.652, 2.883, 
  4541.795, 16., 240.208, 7.21, 2., "", 84.169, 0.7, 75.27, 0.634}, 
 {"HND", "North America", "Honduras", "2020-06-28", 18082., 1075., 759., 
  479., 0., 16.571, 1825.615, 108.535, 76.631, 48.361, 0., 1.673, 1.21, "", 
  "", "", "", "", "", "", "", "", "", "", "", "", "", "", "", "", "", "", "", 
  "", "", "", "", "", "", 96.3, 9.904608*^6, 82.805, 24.9, 4.652, 2.883, 
  4541.795, 16., 240.208, 7.21, 2., "", 84.169, 0.7, 75.27, 0.634}, 
 {"HND", "North America", "Honduras", "2020-06-29", 18818., 736., 780.286, 
  485., 6., 12.857, 1899.924, 74.309, 78.78, 48.967, 0.606, 1.298, 1.2, "", 
  "", "", "", "", "", "", "", "", "", "", "", "", "", "", "", "", "", "", "", 
  "", "", "", "", "", "", 96.3, 9.904608*^6, 82.805, 24.9, 4.652, 2.883, 
  4541.795, 16., 240.208, 7.21, 2., "", 84.169, 0.7, 75.27, 0.634}, 
 {"HND", "North America", "Honduras", "2020-06-30", 19558., 740., 802.143, 
  497., 12., 13.143, 1974.636, 74.713, 80.987, 50.179, 1.212, 1.327, 1.19, 
  "", "", "", "", "", "", "", "", "", "", "", "", "", "", "", "", "", "", "", 
  "", "", "", "", "", "", "", 96.3, 9.904608*^6, 82.805, 24.9, 4.652, 2.883, 
  4541.795, 16., 240.208, 7.21, 2., "", 84.169, 0.7, 75.27, 0.634}, 
 {"HND", "North America", "Honduras", "2020-07-01", 20262., 704., 813., 542., 
  45., 17.857, 2045.714, 71.078, 82.083, 54.722, 4.543, 1.803, 1.18, "", "", 
  "", "", "", "", "", "", "", "", "", "", "", "", "", "", "", "", "", "", "", 
  "", "", "", "", "", 96.3, 9.904608*^6, 82.805, 24.9, 4.652, 2.883, 
  4541.795, 16., 240.208, 7.21, 2., "", 84.169, 0.7, 75.27, 0.634}, 
 {"HND", "North America", "Honduras", "2020-07-02", 21120., 858., 822., 591., 
  49., 23.571, 2132.341, 86.626, 82.992, 59.669, 4.947, 2.38, 1.17, "", "", 
  "", "", "", "", "", "", "", "", "", "", "", "", "", "", "", "", "", "", "", 
  "", "", "", "", "", 96.3, 9.904608*^6, 82.805, 24.9, 4.652, 2.883, 
  4541.795, 16., 240.208, 7.21, 2., "", 84.169, 0.7, 75.27, 0.634}, 
 {"HND", "North America", "Honduras", "2020-07-03", 22116., 996., 874.571, 
  605., 14., 19.143, 2232.9, 100.559, 88.299, 61.083, 1.413, 1.933, 1.17, "", 
  "", "", "", "", "", "", "", "", "", "", "", "", "", "", "", "", "", "", "", 
  "", "", "", "", "", "", 96.3, 9.904608*^6, 82.805, 24.9, 4.652, 2.883, 
  4541.795, 16., 240.208, 7.21, 2., "", 84.169, 0.7, 75.27, 0.634}, 
 {"HND", "North America", "Honduras", "2020-07-04", 22921., 805., 844.857, 
  629., 24., 21.429, 2314.175, 81.275, 85.299, 63.506, 2.423, 2.163, 1.16, 
  "", "", "", "", "", "", "", "", "", "", "", "", "", "", "", "", "", "", "", 
  "", "", "", "", "", "", "", 96.3, 9.904608*^6, 82.805, 24.9, 4.652, 2.883, 
  4541.795, 16., 240.208, 7.21, 2., "", 84.169, 0.7, 75.27, 0.634}, 
 {"HND", "North America", "Honduras", "2020-07-05", 23943., 1022., 837.286, 
  639., 10., 22.857, 2417.36, 103.184, 84.535, 64.515, 1.01, 2.308, 1.15, "", 
  "", "", "", "", "", "", "", "", "", "", "", "", "", "", "", "", "", "", "", 
  "", "", "", "", "", "", 96.3, 9.904608*^6, 82.805, 24.9, 4.652, 2.883, 
  4541.795, 16., 240.208, 7.21, 2., "", 84.169, 0.7, 75.27, 0.634}, 
 {"HND", "North America", "Honduras", "2020-07-06", 24665., 722., 835.286, 
  656., 17., 24.429, 2490.255, 72.895, 84.333, 66.232, 1.716, 2.466, 1.14, 
  "", "", "", "", "", "", "", "", "", "", "", "", "", "", "", "", "", "", "", 
  "", "", "", "", "", "", "", 96.3, 9.904608*^6, 82.805, 24.9, 4.652, 2.883, 
  4541.795, 16., 240.208, 7.21, 2., "", 84.169, 0.7, 75.27, 0.634}, 
 {"HND", "North America", "Honduras", "2020-07-07", 25428., 763., 838.571, 
  677., 21., 25.714, 2567.29, 77.035, 84.665, 68.352, 2.12, 2.596, 1.14, "", 
  "", "", "", "", "", "", "", "", "", "", "", "", "", "", "", "", "", "", "", 
  "", "", "", "", "", "", 96.3, 9.904608*^6, 82.805, 24.9, 4.652, 2.883, 
  4541.795, 16., 240.208, 7.21, 2., "", 84.169, 0.7, 75.27, 0.634}, 
 {"HND", "North America", "Honduras", "2020-07-08", 25978., 550., 816.571, 
  694., 17., 21.714, 2622.82, 55.53, 82.444, 70.068, 1.716, 2.192, 1.13, "", 
  "", "", "", "", "", "", "", "", "", "", "", "", "", "", "", "", "", "", "", 
  "", "", "", "", "", "", 96.3, 9.904608*^6, 82.805, 24.9, 4.652, 2.883, 
  4541.795, 16., 240.208, 7.21, 2., "", 84.169, 0.7, 75.27, 0.634}, 
 {"HND", "North America", "Honduras", "2020-07-09", 26384., 406., 752., 704., 
  10., 16.143, 2663.811, 40.991, 75.924, 71.078, 1.01, 1.63, 1.12, "", "", 
  "", "", "", "", "", "", "", "", "", "", "", "", "", "", "", "", "", "", "", 
  "", "", "", "", "", 96.3, 9.904608*^6, 82.805, 24.9, 4.652, 2.883, 
  4541.795, 16., 240.208, 7.21, 2., "", 84.169, 0.7, 75.27, 0.634}, 
 {"HND", "North America", "Honduras", "2020-07-10", 27053., 669., 705.286, 
  750., 46., 20.714, 2731.355, 67.544, 71.208, 75.722, 4.644, 2.091, 1.12, 
  "", "", "", "", "", "", "", "", "", "", "", "", "", "", "", "", "", "", "", 
  "", "", "", "", "", "", "", 96.3, 9.904608*^6, 82.805, 24.9, 4.652, 2.883, 
  4541.795, 16., 240.208, 7.21, 2., "", 84.169, 0.7, 75.27, 0.634}, 
 {"HND", "North America", "Honduras", "2020-07-11", 27583., 530., 666., 771., 
  21., 20.286, 2784.865, 53.51, 67.241, 77.843, 2.12, 2.048, 1.11, "", "", 
  "", "", "", "", "", "", "", "", "", "", "", "", "", "", "", "", "", "", "", 
  "", "", "", "", "", 96.3, 9.904608*^6, 82.805, 24.9, 4.652, 2.883, 
  4541.795, 16., 240.208, 7.21, 2., "", 84.169, 0.7, 75.27, 0.634}, 
 {"HND", "North America", "Honduras", "2020-07-12", 28090., 507., 592.429, 
  774., 3., 19.286, 2836.054, 51.188, 59.813, 78.145, 0.303, 1.947, 1.11, "", 
  "", "", "", "", "", "", "", "", "", "", "", "", "", "", "", "", "", "", "", 
  "", "", "", "", "", "", 96.3, 9.904608*^6, 82.805, 24.9, 4.652, 2.883, 
  4541.795, 16., 240.208, 7.21, 2., "", 84.169, 0.7, 75.27, 0.634}, 
 {"HND", "North America", "Honduras", "2020-07-13", 28579., 489., 559.143, 
  789., 15., 19., 2885.425, 49.371, 56.453, 79.66, 1.514, 1.918, 1.1, "", "", 
  "", "", "", "", "", "", "", "", "", "", "", "", "", "", "", "", "", "", "", 
  "", "", "", "", "", 96.3, 9.904608*^6, 82.805, 24.9, 4.652, 2.883, 
  4541.795, 16., 240.208, 7.21, 2., "", 84.169, 0.7, 75.27, 0.634}, 
 {"HND", "North America", "Honduras", "2020-07-14", 29106., 527., 525.429, 
  807., 18., 18.571, 2938.632, 53.208, 53.049, 81.477, 1.817, 1.875, 1.1, "", 
  "", "", "", "", "", "", "", "", "", "", "", "", "", "", "", "", "", "", "", 
  "", "", "", "", "", "", 96.3, 9.904608*^6, 82.805, 24.9, 4.652, 2.883, 
  4541.795, 16., 240.208, 7.21, 2., "", 84.169, 0.7, 75.27, 0.634}, 
 {"HND", "North America", "Honduras", "2020-07-15", 30036., 930., 579.714, 
  825., 18., 18.714, 3032.528, 93.896, 58.53, 83.295, 1.817, 1.889, 1.1, "", 
  "", "", "", "", "", "", "", "", "", "", "", "", "", "", "", "", "", "", "", 
  "", "", "", "", "", "", 96.3, 9.904608*^6, 82.805, 24.9, 4.652, 2.883, 
  4541.795, 16., 240.208, 7.21, 2., "", 84.169, 0.7, 75.27, 0.634}, 
 {"HND", "North America", "Honduras", "2020-07-16", 30867., 831., 640.429, 
  835., 10., 18.714, 3116.428, 83.9, 64.66, 84.304, 1.01, 1.889, 1.1, "", "", 
  "", "", "", "", "", "", "", "", "", "", "", "", "", "", "", "", "", "", "", 
  "", "", "", "", "", 96.3, 9.904608*^6, 82.805, 24.9, 4.652, 2.883, 
  4541.795, 16., 240.208, 7.21, 2., "", 84.169, 0.7, 75.27, 0.634}, 
 {"HND", "North America", "Honduras", "2020-07-17", 31745., 878., 670.286, 
  857., 22., 15.286, 3205.074, 88.646, 67.674, 86.525, 2.221, 1.543, 1.09, 
  "", "", "", "", "", "", "", "", "", "", "", "", "", "", "", "", "", "", "", 
  "", "", "", "", "", "", "", 96.3, 9.904608*^6, 82.805, 24.9, 4.652, 2.883, 
  4541.795, 16., 240.208, 7.21, 2., "", 84.169, 0.7, 75.27, 0.634}, 
 {"HND", "North America", "Honduras", "2020-07-18", 32793., 1048., 744.286, 
  891., 34., 17.143, 3310.883, 105.809, 75.145, 89.958, 3.433, 1.731, 1.09, 
  "", "", "", "", "", "", "", "", "", "", "", "", "", "", "", "", "", "", "", 
  "", "", "", "", "", "", "", 96.3, 9.904608*^6, 82.805, 24.9, 4.652, 2.883, 
  4541.795, 16., 240.208, 7.21, 2., "", 84.169, 0.7, 75.27, 0.634}, 
 {"HND", "North America", "Honduras", "2020-07-19", 33835., 1042., 820.714, 
  900., 9., 18., 3416.087, 105.204, 82.862, 90.867, 0.909, 1.817, 1.08, "", 
  "", "", "", "", "", "", "", "", "", "", "", "", "", "", "", "", "", "", "", 
  "", "", "", "", "", "", 96.3, 9.904608*^6, 82.805, 24.9, 4.652, 2.883, 
  4541.795, 16., 240.208, 7.21, 2., "", 84.169, 0.7, 75.27, 0.634}, 
 {"HND", "North America", "Honduras", "2020-07-20", 34611., 776., 861.714, 
  935., 35., 20.857, 3494.434, 78.347, 87.001, 94.401, 3.534, 2.106, 1.08, 
  "", "", "", "", "", "", "", "", "", "", "", "", "", "", "", "", "", "", "", 
  "", "", "", "", "", "", "", 96.3, 9.904608*^6, 82.805, 24.9, 4.652, 2.883, 
  4541.795, 16., 240.208, 7.21, 2., "", 84.169, 0.7, 75.27, 0.634}, 
 {"HND", "North America", "Honduras", "2020-07-21", 35345., 734., 891.286, 
  988., 53., 25.857, 3568.541, 74.107, 89.987, 99.752, 5.351, 2.611, 1.07, 
  "", "", "", "", "", "", "", "", "", "", "", "", "", "", "", "", "", "", "", 
  "", "", "", "", "", "", "", 96.3, 9.904608*^6, 82.805, 24.9, 4.652, 2.883, 
  4541.795, 16., 240.208, 7.21, 2., "", 84.169, 0.7, 75.27, 0.634}, 
 {"HND", "North America", "Honduras", "2020-07-22", 36102., 757., 866.571, 
  1006., 18., 25.857, 3644.97, 76.429, 87.492, 101.569, 1.817, 2.611, 1.07, 
  "", "", "", "", "", "", "", "", "", "", "", "", "", "", "", "", "", "", "", 
  "", "", "", "", "", "", "", 96.3, 9.904608*^6, 82.805, 24.9, 4.652, 2.883, 
  4541.795, 16., 240.208, 7.21, 2., "", 84.169, 0.7, 75.27, 0.634}, 
 {"HND", "North America", "Honduras", "2020-07-23", 36902., 800., 862.143, 
  1011., 5., 25.143, 3725.741, 80.77, 87.045, 102.074, 0.505, 2.539, 1.06, 
  "", "", "", "", "", "", "", "", "", "", "", "", "", "", "", "", "", "", "", 
  "", "", "", "", "", "", "", 96.3, 9.904608*^6, 82.805, 24.9, 4.652, 2.883, 
  4541.795, 16., 240.208, 7.21, 2., "", 84.169, 0.7, 75.27, 0.634}, 
 {"HND", "North America", "Honduras", "2020-07-24", 37559., 657., 830.571, 
  1061., 50., 29.143, 3792.073, 66.333, 83.857, 107.122, 5.048, 2.942, 1.06, 
  "", "", "", "", "", "", "", "", "", "", "", "", "", "", "", "", "", "", "", 
  "", "", "", "", "", "", "", 96.3, 9.904608*^6, 82.805, 24.9, 4.652, 2.883, 
  4541.795, 16., 240.208, 7.21, 2., "", 84.169, 0.7, 75.27, 0.634}, 
 {"HND", "North America", "Honduras", "2020-07-25", 38438., 879., 806.429, 
  1098., 37., 29.571, 3880.82, 88.747, 81.42, 110.857, 3.736, 2.986, 1.05, 
  "", "", "", "", "", "", "", "", "", "", "", "", "", "", "", "", "", "", "", 
  "", "", "", "", "", "", "", 96.3, 9.904608*^6, 82.805, 24.9, 4.652, 2.883, 
  4541.795, 16., 240.208, 7.21, 2., "", 84.169, 0.7, 75.27, 0.634}, 
 {"HND", "North America", "Honduras", "2020-07-26", 39276., 838., 777.286, 
  1116., 18., 30.857, 3965.427, 84.607, 78.477, 112.675, 1.817, 3.115, 1.05, 
  "", "", "", "", "", "", "", "", "", "", "", "", "", "", "", "", "", "", "", 
  "", "", "", "", "", "", "", 96.3, 9.904608*^6, 82.805, 24.9, 4.652, 2.883, 
  4541.795, 16., 240.208, 7.21, 2., "", 84.169, 0.7, 75.27, 0.634}, 
 {"HND", "North America", "Honduras", "2020-07-27", 39741., 465., 732.857, 
  1166., 50., 33., 4012.375, 46.948, 73.992, 117.723, 5.048, 3.332, 1.05, "", 
  "", "", "", "", "", "", "", "", "", "", "", "", "", "", "", "", "", "", "", 
  "", "", "", "", "", "", 96.3, 9.904608*^6, 82.805, 24.9, 4.652, 2.883, 
  4541.795, 16., 240.208, 7.21, 2., "", 84.169, 0.7, 75.27, 0.634}, 
 {"HND", "North America", "Honduras", "2020-07-28", 40460., 719., 730.714, 
  1214., 48., 32.286, 4084.967, 72.592, 73.775, 122.569, 4.846, 3.26, 1.04, 
  "", "", "", "", "", "", "", "", "", "", "", "", "", "", "", "", "", "", "", 
  "", "", "", "", "", "", "", 96.3, 9.904608*^6, 82.805, 24.9, 4.652, 2.883, 
  4541.795, 16., 240.208, 7.21, 2., "", 84.169, 0.7, 75.27, 0.634}, 
 {"HND", "North America", "Honduras", "2020-07-29", 40944., 484., 691.714, 
  1259., 45., 36.143, 4133.833, 48.866, 69.838, 127.113, 4.543, 3.649, 1.04, 
  "", "", "", "", "", "", "", "", "", "", "", "", "", "", "", "", "", "", "", 
  "", "", "", "", "", "", "", 96.3, 9.904608*^6, 82.805, 24.9, 4.652, 2.883, 
  4541.795, 16., 240.208, 7.21, 2., "", 84.169, 0.7, 75.27, 0.634}, 
 {"HND", "North America", "Honduras", "2020-07-30", 41426., 482., 646.286, 
  1312., 53., 43., 4182.498, 48.664, 65.251, 132.464, 5.351, 4.341, 1.03, "", 
  "", "", "", "", "", "", "", "", "", "", "", "", "", "", "", "", "", "", "", 
  "", "", "", "", "", "", 96.3, 9.904608*^6, 82.805, 24.9, 4.652, 2.883, 
  4541.795, 16., 240.208, 7.21, 2., "", 84.169, 0.7, 75.27, 0.634}, 
 {"HND", "North America", "Honduras", "2020-07-31", 42014., 588., 636.429, 
  1337., 25., 39.429, 4241.864, 59.366, 64.256, 134.988, 2.524, 3.981, 1.03, 
  "", "", "", "", "", "", "", "", "", "", "", "", "", "", "", "", "", "", "", 
  "", "", "", "", "", "", "", 96.3, 9.904608*^6, 82.805, 24.9, 4.652, 2.883, 
  4541.795, 16., 240.208, 7.21, 2., "", 84.169, 0.7, 75.27, 0.634}, 
 {"HND", "North America", "Honduras", "2020-08-01", 42685., 671., 606.714, 
  1368., 31., 38.571, 4309.61, 67.746, 61.256, 138.118, 3.13, 3.894, 1.03, 
  "", "", "", "", "", "", "", "", "", "", "", "", "", "", "", "", "", "", "", 
  "", "", "", "", "", "", "", 96.3, 9.904608*^6, 82.805, 24.9, 4.652, 2.883, 
  4541.795, 16., 240.208, 7.21, 2., "", 84.169, 0.7, 75.27, 0.634}, 
 {"HND", "North America", "Honduras", "2020-08-02", 43197., 512., 560.143, 
  1377., 9., 37.286, 4361.303, 51.693, 56.554, 139.026, 0.909, 3.764, 1.03, 
  "", "", "", "", "", "", "", "", "", "", "", "", "", "", "", "", "", "", "", 
  "", "", "", "", "", "", "", 96.3, 9.904608*^6, 82.805, 24.9, 4.652, 2.883, 
  4541.795, 16., 240.208, 7.21, 2., "", 84.169, 0.7, 75.27, 0.634}, 
 {"HND", "North America", "Honduras", "2020-08-03", 43794., 597., 579., 
  1384., 7., 31.143, 4421.578, 60.275, 58.458, 139.733, 0.707, 3.144, 1.03, 
  "", "", "", "", "", "", "", "", "", "", "", "", "", "", "", "", "", "", "", 
  "", "", "", "", "", "", "", 96.3, 9.904608*^6, 82.805, 24.9, 4.652, 2.883, 
  4541.795, 16., 240.208, 7.21, 2., "", 84.169, 0.7, 75.27, 0.634}, 
 {"HND", "North America", "Honduras", "2020-08-04", 44299., 505., 548.429, 
  1400., 16., 26.571, 4472.565, 50.986, 55.371, 141.348, 1.615, 2.683, 1.03, 
  "", "", "", "", "", "", "", "", "", "", "", "", "", "", "", "", "", "", "", 
  "", "", "", "", "", "", "", 96.3, 9.904608*^6, 82.805, 24.9, 4.652, 2.883, 
  4541.795, 16., 240.208, 7.21, 2., "", 84.169, 0.7, 75.27, 0.634}, 
 {"HND", "North America", "Honduras", "2020-08-05", 45098., 799., 593.429, 
  1423., 23., 23.429, 4553.234, 80.67, 59.914, 143.671, 2.322, 2.365, 1.03, 
  "", "", "", "", "", "", "", "", "", "", "", "", "", "", "", "", "", "", "", 
  "", "", "", "", "", "", "", 96.3, 9.904608*^6, 82.805, 24.9, 4.652, 2.883, 
  4541.795, 16., 240.208, 7.21, 2., "", 84.169, 0.7, 75.27, 0.634}, 
 {"HND", "North America", "Honduras", "2020-08-06", 45755., 657., 618.429, 
  1446., 23., 19.143, 4619.567, 66.333, 62.438, 145.993, 2.322, 1.933, 1.02, 
  "", "", "", "", "", "", "", "", "", "", "", "", "", "", "", "", "", "", "", 
  "", "", "", "", "", "", "", 96.3, 9.904608*^6, 82.805, 24.9, 4.652, 2.883, 
  4541.795, 16., 240.208, 7.21, 2., "", 84.169, 0.7, 75.27, 0.634}, 
 {"HND", "North America", "Honduras", "2020-08-07", 46365., 610., 621.571, 
  1465., 19., 18.286, 4681.154, 61.587, 62.756, 147.911, 1.918, 1.846, 1.02, 
  "", "", "", "", "", "", "", "", "", "", "", "", "", "", "", "", "", "", "", 
  "", "", "", "", "", "", "", 96.3, 9.904608*^6, 82.805, 24.9, 4.652, 2.883, 
  4541.795, 16., 240.208, 7.21, 2., "", 84.169, 0.7, 75.27, 0.634}, 
 {"HND", "North America", "Honduras", "2020-08-08", 46973., 608., 612.571, 
  1476., 11., 15.429, 4742.54, 61.386, 61.847, 149.022, 1.111, 1.558, 1.02, 
  "", "", "", "", "", "", "", "", "", "", "", "", "", "", "", "", "", "", "", 
  "", "", "", "", "", "", "", 96.3, 9.904608*^6, 82.805, 24.9, 4.652, 2.883, 
  4541.795, 16., 240.208, 7.21, 2., "", 84.169, 0.7, 75.27, 0.634}, 
 {"HND", "North America", "Honduras", "2020-08-09", 47454., 481., 608.143, 
  1495., 19., 16.857, 4791.103, 48.563, 61.4, 150.94, 1.918, 1.702, 1.02, "", 
  "", "", "", "", "", "", "", "", "", "", "", "", "", "", "", "", "", "", "", 
  "", "", "", "", "", "", 90.74, 9.904608*^6, 82.805, 24.9, 4.652, 2.883, 
  4541.795, 16., 240.208, 7.21, 2., "", 84.169, 0.7, 75.27, 0.634}, 
 {"HND", "North America", "Honduras", "2020-08-10", 47872., 418., 582.571, 
  1506., 11., 17.429, 4833.306, 42.203, 58.818, 152.05, 1.111, 1.76, 1.02, 
  "", "", "", "", "", "", "", "", "", "", "", "", "", "", "", "", "", "", "", 
  "", "", "", "", "", "", "", 90.74, 9.904608*^6, 82.805, 24.9, 4.652, 2.883, 
  4541.795, 16., 240.208, 7.21, 2., "", 84.169, 0.7, 75.27, 0.634}, 
 {"HND", "North America", "Honduras", "2020-08-11", 48403., 531., 586.286, 
  1515., 9., 16.429, 4886.917, 53.611, 59.193, 152.959, 0.909, 1.659, 1.02, 
  "", "", "", "", "", "", "", "", "", "", "", "", "", "", "", "", "", "", "", 
  "", "", "", "", "", "", "", 90.74, 9.904608*^6, 82.805, 24.9, 4.652, 2.883, 
  4541.795, 16., 240.208, 7.21, 2., "", 84.169, 0.7, 75.27, 0.634}, 
 {"HND", "North America", "Honduras", "2020-08-12", 48657., 254., 508.429, 
  1533., 18., 15.714, 4912.562, 25.645, 51.333, 154.776, 1.817, 1.587, 1.02, 
  "", "", "", "", "", "", "", "", "", "", "", "", "", "", "", "", "", "", "", 
  "", "", "", "", "", "", "", 90.74, 9.904608*^6, 82.805, 24.9, 4.652, 2.883, 
  4541.795, 16., 240.208, 7.21, 2., "", 84.169, 0.7, 75.27, 0.634}, 
 {"HND", "North America", "Honduras", "2020-08-13", 49042., 385., 469.571, 
  1542., 9., 13.714, 4951.433, 38.871, 47.409, 155.685, 0.909, 1.385, 1.02, 
  "", "", "", "", "", "", "", "", "", "", "", "", "", "", "", "", "", "", "", 
  "", "", "", "", "", "", "", 90.74, 9.904608*^6, 82.805, 24.9, 4.652, 2.883, 
  4541.795, 16., 240.208, 7.21, 2., "", 84.169, 0.7, 75.27, 0.634}, 
 {"HND", "North America", "Honduras", "2020-08-14", 49467., 425., 443.143, 
  1548., 6., 11.857, 4994.342, 42.909, 44.741, 156.291, 0.606, 1.197, 1.02, 
  "", "", "", "", "", "", "", "", "", "", "", "", "", "", "", "", "", "", "", 
  "", "", "", "", "", "", "", 90.74, 9.904608*^6, 82.805, 24.9, 4.652, 2.883, 
  4541.795, 16., 240.208, 7.21, 2., "", 84.169, 0.7, 75.27, 0.634}, 
 {"HND", "North America", "Honduras", "2020-08-15", 49979., 512., 429.429, 
  1567., 19., 13., 5046.035, 51.693, 43.356, 158.209, 1.918, 1.313, 1.02, "", 
  "", "", "", "", "", "", "", "", "", "", "", "", "", "", "", "", "", "", "", 
  "", "", "", "", "", "", 90.74, 9.904608*^6, 82.805, 24.9, 4.652, 2.883, 
  4541.795, 16., 240.208, 7.21, 2., "", 84.169, 0.7, 75.27, 0.634}, 
 {"HND", "North America", "Honduras", "2020-08-16", 50502., 523., 435.429, 
  1575., 8., 11.429, 5098.839, 52.804, 43.962, 159.017, 0.808, 1.154, 1.03, 
  "", "", "", "", "", "", "", "", "", "", "", "", "", "", "", "", "", "", "", 
  "", "", "", "", "", "", "", 90.74, 9.904608*^6, 82.805, 24.9, 4.652, 2.883, 
  4541.795, 16., 240.208, 7.21, 2., "", 84.169, 0.7, 75.27, 0.634}, 
 {"HND", "North America", "Honduras", "2020-08-17", 50995., 493., 446.143, 
  1583., 8., 11., 5148.614, 49.775, 45.044, 159.825, 0.808, 1.111, 1.03, "", 
  "", "", "", "", "", "", "", "", "", "", "", "", "", "", "", "", "", "", "", 
  "", "", "", "", "", "", 82.41, 9.904608*^6, 82.805, 24.9, 4.652, 2.883, 
  4541.795, 16., 240.208, 7.21, 2., "", 84.169, 0.7, 75.27, 0.634}, 
 {"HND", "North America", "Honduras", "2020-08-18", 51670., 675., 466.714, 
  1593., 10., 11.143, 5216.764, 68.15, 47.121, 160.834, 1.01, 1.125, 1.03, 
  "", "", "", "", "", "", "", "", "", "", "", "", "", "", "", "", "", "", "", 
  "", "", "", "", "", "", "", 82.41, 9.904608*^6, 82.805, 24.9, 4.652, 2.883, 
  4541.795, 16., 240.208, 7.21, 2., "", 84.169, 0.7, 75.27, 0.634}, 
 {"HND", "North America", "Honduras", "2020-08-19", 52298., 628., 520.143, 
  1608., 15., 10.714, 5280.169, 63.405, 52.515, 162.349, 1.514, 1.082, 1.03, 
  "", "", "", "", "", "", "", "", "", "", "", "", "", "", "", "", "", "", "", 
  "", "", "", "", "", "", "", 82.41, 9.904608*^6, 82.805, 24.9, 4.652, 2.883, 
  4541.795, 16., 240.208, 7.21, 2., "", 84.169, 0.7, 75.27, 0.634}, 
 {"HND", "North America", "Honduras", "2020-08-20", 52819., 521., 539.571, 
  1619., 11., 11., 5332.77, 52.602, 54.477, 163.459, 1.111, 1.111, 1.03, "", 
  "", "", "", "", "", "", "", "", "", "", "", "", "", "", "", "", "", "", "", 
  "", "", "", "", "", "", 82.41, 9.904608*^6, 82.805, 24.9, 4.652, 2.883, 
  4541.795, 16., 240.208, 7.21, 2., "", 84.169, 0.7, 75.27, 0.634}, 
 {"HND", "North America", "Honduras", "2020-08-21", 53381., 562., 559.143, 
  1632., 13., 12., 5389.512, 56.741, 56.453, 164.772, 1.313, 1.212, 1.03, "", 
  "", "", "", "", "", "", "", "", "", "", "", "", "", "", "", "", "", "", "", 
  "", "", "", "", "", "", 82.41, 9.904608*^6, 82.805, 24.9, 4.652, 2.883, 
  4541.795, 16., 240.208, 7.21, 2., "", 84.169, 0.7, 75.27, 0.634}, 
 {"HND", "North America", "Honduras", "2020-08-22", 53983., 602., 572., 
  1643., 11., 10.857, 5450.291, 60.78, 57.751, 165.882, 1.111, 1.096, 1.03, 
  "", "", "", "", "", "", "", "", "", "", "", "", "", "", "", "", "", "", "", 
  "", "", "", "", "", "", "", 76.85, 9.904608*^6, 82.805, 24.9, 4.652, 2.883, 
  4541.795, 16., 240.208, 7.21, 2., "", 84.169, 0.7, 75.27, 0.634}, 
 {"HND", "North America", "Honduras", "2020-08-23", 54511., 528., 572.714, 
  1654., 11., 11.286, 5503.6, 53.309, 57.823, 166.993, 1.111, 1.139, 1.03, 
  "", "", "", "", "", "", "", "", "", "", "", "", "", "", "", "", "", "", "", 
  "", "", "", "", "", "", "", 76.85, 9.904608*^6, 82.805, 24.9, 4.652, 2.883, 
  4541.795, 16., 240.208, 7.21, 2., "", 84.169, 0.7, 75.27, 0.634}, 
 {"HND", "North America", "Honduras", "2020-08-24", 55479., 968., 640.571, 
  1683., 29., 14.286, 5601.332, 97.732, 64.674, 169.921, 2.928, 1.442, 1.03, 
  "", "", "", "", "", "", "", "", "", "", "", "", "", "", "", "", "", "", "", 
  "", "", "", "", "", "", "", 76.85, 9.904608*^6, 82.805, 24.9, 4.652, 2.883, 
  4541.795, 16., 240.208, 7.21, 2., "", 84.169, 0.7, 75.27, 0.634}, 
 {"HND", "North America", "Honduras", "2020-08-25", 55877., 398., 601., 
  1703., 20., 15.714, 5641.516, 40.183, 60.679, 171.94, 2.019, 1.587, 1.03, 
  "", "", "", "", "", "", "", "", "", "", "", "", "", "", "", "", "", "", "", 
  "", "", "", "", "", "", "", 76.85, 9.904608*^6, 82.805, 24.9, 4.652, 2.883, 
  4541.795, 16., 240.208, 7.21, 2., "", 84.169, 0.7, 75.27, 0.634}, 
 {"HND", "North America", "Honduras", "2020-08-26", 56649., 772., 621.571, 
  1747., 44., 19.857, 5719.459, 77.944, 62.756, 176.383, 4.442, 2.005, 1.03, 
  "", "", "", "", "", "", "", "", "", "", "", "", "", "", "", "", "", "", "", 
  "", "", "", "", "", "", "", 76.85, 9.904608*^6, 82.805, 24.9, 4.652, 2.883, 
  4541.795, 16., 240.208, 7.21, 2., "", 84.169, 0.7, 75.27, 0.634}, 
 {"HND", "North America", "Honduras", "2020-08-27", 57669., 1020., 692.857, 
  1803., 56., 26.286, 5822.441, 102.982, 69.953, 182.036, 5.654, 2.654, 1.03, 
  "", "", "", "", "", "", "", "", "", "", "", "", "", "", "", "", "", "", "", 
  "", "", "", "", "", "", "", 76.85, 9.904608*^6, 82.805, 24.9, 4.652, 2.883, 
  4541.795, 16., 240.208, 7.21, 2., "", 84.169, 0.7, 75.27, 0.634}, 
 {"HND", "North America", "Honduras", "2020-08-28", 58810., 1141., 775.571, 
  1827., 24., 27.857, 5937.64, 115.199, 78.304, 184.46, 2.423, 2.813, 1.03, 
  "", "", "", "", "", "", "", "", "", "", "", "", "", "", "", "", "", "", "", 
  "", "", "", "", "", "", "", 76.85, 9.904608*^6, 82.805, 24.9, 4.652, 2.883, 
  4541.795, 16., 240.208, 7.21, 2., "", 84.169, 0.7, 75.27, 0.634}, 
 {"HND", "North America", "Honduras", "2020-08-29", 59645., 835., 808.857, 
  1842., 15., 28.429, 6021.945, 84.304, 81.665, 185.974, 1.514, 2.87, 1.03, 
  "", "", "", "", "", "", "", "", "", "", "", "", "", "", "", "", "", "", "", 
  "", "", "", "", "", "", "", 76.85, 9.904608*^6, 82.805, 24.9, 4.652, 2.883, 
  4541.795, 16., 240.208, 7.21, 2., "", 84.169, 0.7, 75.27, 0.634}, 
 {"HND", "North America", "Honduras", "2020-08-30", 60174., 529., 809., 
  1858., 16., 29.143, 6075.354, 53.409, 81.679, 187.589, 1.615, 2.942, 1.03, 
  "", "", "", "", "", "", "", "", "", "", "", "", "", "", "", "", "", "", "", 
  "", "", "", "", "", "", "", 76.85, 9.904608*^6, 82.805, 24.9, 4.652, 2.883, 
  4541.795, 16., 240.208, 7.21, 2., "", 84.169, 0.7, 75.27, 0.634}, 
 {"HND", "North America", "Honduras", "2020-08-31", 61014., 840., 790.714, 
  1873., 15., 27.143, 6160.163, 84.809, 79.833, 189.104, 1.514, 2.74, 1.02, 
  "", "", "", "", "", "", "", "", "", "", "", "", "", "", "", "", "", "", "", 
  "", "", "", "", "", "", "", 76.85, 9.904608*^6, 82.805, 24.9, 4.652, 2.883, 
  4541.795, 16., 240.208, 7.21, 2., "", 84.169, 0.7, 75.27, 0.634}, 
 {"HND", "North America", "Honduras", "2020-09-01", 61769., 755., 841.714, 
  1888., 15., 26.429, 6236.39, 76.227, 84.982, 190.618, 1.514, 2.668, 1.02, 
  "", "", "", "", "", "", "", "", "", "", "", "", "", "", "", "", "", "", "", 
  "", "", "", "", "", "", "", 76.85, 9.904608*^6, 82.805, 24.9, 4.652, 2.883, 
  4541.795, 16., 240.208, 7.21, 2., "", 84.169, 0.7, 75.27, 0.634}, 
 {"HND", "North America", "Honduras", "2020-09-02", 62526., 757., 839.571, 
  1924., 36., 25.286, 6312.819, 76.429, 84.766, 194.253, 3.635, 2.553, 1.02, 
  "", "", "", "", "", "", "", "", "", "", "", "", "", "", "", "", "", "", "", 
  "", "", "", "", "", "", "", 76.85, 9.904608*^6, 82.805, 24.9, 4.652, 2.883, 
  4541.795, 16., 240.208, 7.21, 2., "", 84.169, 0.7, 75.27, 0.634}, 
 {"HND", "North America", "Honduras", "2020-09-03", 63158., 632., 784.143, 
  1954., 30., 21.571, 6376.628, 63.809, 79.169, 197.282, 3.029, 2.178, 1.01, 
  "", "", "", "", "", "", "", "", "", "", "", "", "", "", "", "", "", "", "", 
  "", "", "", "", "", "", "", 76.85, 9.904608*^6, 82.805, 24.9, 4.652, 2.883, 
  4541.795, 16., 240.208, 7.21, 2., "", 84.169, 0.7, 75.27, 0.634}, 
 {"HND", "North America", "Honduras", "2020-09-04", 63798., 640., 712.571, 
  1984., 30., 22.429, 6441.244, 64.616, 71.943, 200.311, 3.029, 2.264, 1.01, 
  "", "", "", "", "", "", "", "", "", "", "", "", "", "", "", "", "", "", "", 
  "", "", "", "", "", "", "", 76.85, 9.904608*^6, 82.805, 24.9, 4.652, 2.883, 
  4541.795, 16., 240.208, 7.21, 2., "", 84.169, 0.7, 75.27, 0.634}, 
 {"HND", "North America", "Honduras", "2020-09-05", 64352., 554., 672.429, 
  2006., 22., 23.429, 6497.178, 55.934, 67.89, 202.532, 2.221, 2.365, 1.01, 
  "", "", "", "", "", "", "", "", "", "", "", "", "", "", "", "", "", "", "", 
  "", "", "", "", "", "", "", 76.85, 9.904608*^6, 82.805, 24.9, 4.652, 2.883, 
  4541.795, 16., 240.208, 7.21, 2., "", 84.169, 0.7, 75.27, 0.634}, 
 {"HND", "North America", "Honduras", "2020-09-06", 64764., 412., 655.714, 
  2007., 1., 21.286, 6538.775, 41.597, 66.203, 202.633, 0.101, 2.149, 1.01, 
  "", "", "", "", "", "", "", "", "", "", "", "", "", "", "", "", "", "", "", 
  "", "", "", "", "", "", "", 76.85, 9.904608*^6, 82.805, 24.9, 4.652, 2.883, 
  4541.795, 16., 240.208, 7.21, 2., "", 84.169, 0.7, 75.27, 0.634}, 
 {"HND", "North America", "Honduras", "2020-09-07", 64814., 50., 542.857, 
  2023., 16., 21.429, 6543.823, 5.048, 54.809, 204.248, 1.615, 2.163, 1., "", 
  "", "", "", "", "", "", "", "", "", "", "", "", "", "", "", "", "", "", "", 
  "", "", "", "", "", "", 76.85, 9.904608*^6, 82.805, 24.9, 4.652, 2.883, 
  4541.795, 16., 240.208, 7.21, 2., "", 84.169, 0.7, 75.27, 0.634}, 
 {"HND", "North America", "Honduras", "2020-09-08", 65218., 404., 492.714, 
  2034., 11., 20.857, 6584.612, 40.789, 49.746, 205.359, 1.111, 2.106, 1., 
  "", "", "", "", "", "", "", "", "", "", "", "", "", "", "", "", "", "", "", 
  "", "", "", "", "", "", "", 76.85, 9.904608*^6, 82.805, 24.9, 4.652, 2.883, 
  4541.795, 16., 240.208, 7.21, 2., "", 84.169, 0.7, 75.27, 0.634}, 
 {"HND", "North America", "Honduras", "2020-09-09", 65597., 379., 438.714, 
  2044., 10., 17.143, 6622.877, 38.265, 44.294, 206.369, 1.01, 1.731, 1.01, 
  "", "", "", "", "", "", "", "", "", "", "", "", "", "", "", "", "", "", "", 
  "", "", "", "", "", "", "", 76.85, 9.904608*^6, 82.805, 24.9, 4.652, 2.883, 
  4541.795, 16., 240.208, 7.21, 2., "", 84.169, 0.7, 75.27, 0.634}, 
 {"HND", "North America", "Honduras", "2020-09-10", 65802., 205., 377.714, 
  2049., 5., 13.571, 6643.574, 20.697, 38.135, 206.873, 0.505, 1.37, 1.01, 
  "", "", "", "", "", "", "", "", "", "", "", "", "", "", "", "", "", "", "", 
  "", "", "", "", "", "", "", 76.85, 9.904608*^6, 82.805, 24.9, 4.652, 2.883, 
  4541.795, 16., 240.208, 7.21, 2., "", 84.169, 0.7, 75.27, 0.634}, 
 {"HND", "North America", "Honduras", "2020-09-11", 66049., 247., 321.571, 
  2058., 9., 10.571, 6668.512, 24.938, 32.467, 207.782, 0.909, 1.067, 1.01, 
  "", "", "", "", "", "", "", "", "", "", "", "", "", "", "", "", "", "", "", 
  "", "", "", "", "", "", "", 76.85, 9.904608*^6, 82.805, 24.9, 4.652, 2.883, 
  4541.795, 16., 240.208, 7.21, 2., "", 84.169, 0.7, 75.27, 0.634}, 
 {"HND", "North America", "Honduras", "2020-09-12", 67136., 1087., 397.714, 
  2065., 7., 8.429, 6778.259, 109.747, 40.154, 208.489, 0.707, 0.851, 1.01, 
  "", "", "", "", "", "", "", "", "", "", "", "", "", "", "", "", "", "", "", 
  "", "", "", "", "", "", "", 76.85, 9.904608*^6, 82.805, 24.9, 4.652, 2.883, 
  4541.795, 16., 240.208, 7.21, 2., "", 84.169, 0.7, 75.27, 0.634}, 
 {"HND", "North America", "Honduras", "2020-09-13", 67789., 653., 432.143, 
  2079., 14., 10.286, 6844.188, 65.929, 43.63, 209.902, 1.413, 1.038, 1.02, 
  "", "", "", "", "", "", "", "", "", "", "", "", "", "", "", "", "", "", "", 
  "", "", "", "", "", "", "", 76.85, 9.904608*^6, 82.805, 24.9, 4.652, 2.883, 
  4541.795, 16., 240.208, 7.21, 2., "", 84.169, 0.7, 75.27, 0.634}, 
 {"HND", "North America", "Honduras", "2020-09-14", 68620., 831., 543.714, 
  2087., 8., 9.143, 6928.088, 83.9, 54.895, 210.71, 0.808, 0.923, 1.02, "", 
  "", "", "", "", "", "", "", "", "", "", "", "", "", "", "", "", "", "", "", 
  "", "", "", "", "", "", 76.85, 9.904608*^6, 82.805, 24.9, 4.652, 2.883, 
  4541.795, 16., 240.208, 7.21, 2., "", 84.169, 0.7, 75.27, 0.634}, 
 {"HND", "North America", "Honduras", "2020-09-15", 68620., 0., 486., 2087., 
  0., 7.571, 6928.088, 0., 49.068, 210.71, 0., 0.764, 1.02, "", "", "", "", 
  "", "", "", "", "", "", "", "", "", "", "", "", "", "", "", "", "", "", "", 
  "", "", "", 76.85, 9.904608*^6, 82.805, 24.9, 4.652, 2.883, 4541.795, 16., 
  240.208, 7.21, 2., "", 84.169, 0.7, 75.27, 0.634}, 
 {"HND", "North America", "Honduras", "2020-09-16", 69660., 1040., 580.429, 
  2102., 15., 8.286, 7033.09, 105.002, 58.602, 212.224, 1.514, 0.837, 1.02, 
  "", "", "", "", "", "", "", "", "", "", "", "", "", "", "", "", "", "", "", 
  "", "", "", "", "", "", "", 76.85, 9.904608*^6, 82.805, 24.9, 4.652, 2.883, 
  4541.795, 16., 240.208, 7.21, 2., "", 84.169, 0.7, 75.27, 0.634}, 
 {"HND", "North America", "Honduras", "2020-09-17", 70120., 460., 616.857, 
  2122., 20., 10.429, 7079.533, 46.443, 62.28, 214.244, 2.019, 1.053, 1.02, 
  "", "", "", "", "", "", "", "", "", "", "", "", "", "", "", "", "", "", "", 
  "", "", "", "", "", "", "", 76.85, 9.904608*^6, 82.805, 24.9, 4.652, 2.883, 
  4541.795, 16., 240.208, 7.21, 2., "", 84.169, 0.7, 75.27, 0.634}, 
 {"HND", "North America", "Honduras", "2020-09-18", 70611., 491., 651.714, 
  2146., 24., 12.571, 7129.106, 49.573, 65.799, 216.667, 2.423, 1.269, 1.02, 
  "", "", "", "", "", "", "", "", "", "", "", "", "", "", "", "", "", "", "", 
  "", "", "", "", "", "", "", 76.85, 9.904608*^6, 82.805, 24.9, 4.652, 2.883, 
  4541.795, 16., 240.208, 7.21, 2., "", 84.169, 0.7, 75.27, 0.634}, 
 {"HND", "North America", "Honduras", "2020-09-19", 71143., 532., 572.429, 
  2166., 20., 14.429, 7182.818, 53.712, 57.794, 218.686, 2.019, 1.457, 1.02, 
  "", "", "", "", "", "", "", "", "", "", "", "", "", "", "", "", "", "", "", 
  "", "", "", "", "", "", "", 76.85, 9.904608*^6, 82.805, 24.9, 4.652, 2.883, 
  4541.795, 16., 240.208, 7.21, 2., "", 84.169, 0.7, 75.27, 0.634}, 
 {"HND", "North America", "Honduras", "2020-09-20", 71616., 473., 546.714, 
  2184., 18., 15., 7230.574, 47.756, 55.198, 220.503, 1.817, 1.514, 1.02, "", 
  "", "", "", "", "", "", "", "", "", "", "", "", "", "", "", "", "", "", "", 
  "", "", "", "", "", "", 78.7, 9.904608*^6, 82.805, 24.9, 4.652, 2.883, 
  4541.795, 16., 240.208, 7.21, 2., "", 84.169, 0.7, 75.27, 0.634}, 
 {"HND", "North America", "Honduras", "2020-09-21", 72075., 459., 493.571, 
  2204., 20., 16.714, 7276.916, 46.342, 49.833, 222.523, 2.019, 1.688, 1.02, 
  "", "", "", "", "", "", "", "", "", "", "", "", "", "", "", "", "", "", "", 
  "", "", "", "", "", "", "", 78.7, 9.904608*^6, 82.805, 24.9, 4.652, 2.883, 
  4541.795, 16., 240.208, 7.21, 2., "", 84.169, 0.7, 75.27, 0.634}, 
 {"HND", "North America", "Honduras", "2020-09-22", 72306., 231., 526.571, 
  2206., 2., 17., 7300.238, 23.322, 53.164, 222.725, 0.202, 1.716, 1.02, "", 
  "", "", "", "", "", "", "", "", "", "", "", "", "", "", "", "", "", "", "", 
  "", "", "", "", "", "", 78.7, 9.904608*^6, 82.805, 24.9, 4.652, 2.883, 
  4541.795, 16., 240.208, 7.21, 2., "", 84.169, 0.7, 75.27, 0.634}, 
 {"HND", "North America", "Honduras", "2020-09-23", 72675., 369., 430.714, 
  2222., 16., 17.143, 7337.494, 37.255, 43.486, 224.34, 1.615, 1.731, 1.02, 
  "", "", "", "", "", "", "", "", "", "", "", "", "", "", "", "", "", "", "", 
  "", "", "", "", "", "", "", 78.7, 9.904608*^6, 82.805, 24.9, 4.652, 2.883, 
  4541.795, 16., 240.208, 7.21, 2., "", 84.169, 0.7, 75.27, 0.634}, 
 {"HND", "North America", "Honduras", "2020-09-24", 73193., 518., 439., 
  2249., 27., 18.143, 7389.793, 52.299, 44.323, 227.066, 2.726, 1.832, 1.02, 
  "", "", "", "", "", "", "", "", "", "", "", "", "", "", "", "", "", "", "", 
  "", "", "", "", "", "", "", 78.7, 9.904608*^6, 82.805, 24.9, 4.652, 2.883, 
  4541.795, 16., 240.208, 7.21, 2., "", 84.169, 0.7, 75.27, 0.634}, 
 {"HND", "North America", "Honduras", "2020-09-25", 73840., 647., 461.286, 
  2271., 22., 17.857, 7455.116, 65.323, 46.573, 229.287, 2.221, 1.803, 1.02, 
  "", "", "", "", "", "", "", "", "", "", "", "", "", "", "", "", "", "", "", 
  "", "", "", "", "", "", "", 78.7, 9.904608*^6, 82.805, 24.9, 4.652, 2.883, 
  4541.795, 16., 240.208, 7.21, 2., "", 84.169, 0.7, 75.27, 0.634}, 
 {"HND", "North America", "Honduras", "2020-09-26", 74548., 708., 486.429, 
  2288., 17., 17.429, 7526.598, 71.482, 49.111, 231.004, 1.716, 1.76, 1.03, 
  "", "", "", "", "", "", "", "", "", "", "", "", "", "", "", "", "", "", "", 
  "", "", "", "", "", "", "", 78.7, 9.904608*^6, 82.805, 24.9, 4.652, 2.883, 
  4541.795, 16., 240.208, 7.21, 2., "", 84.169, 0.7, 75.27, 0.634}, 
 {"HND", "North America", "Honduras", "2020-09-27", 74548., 0., 418.857, 
  2288., 0., 14.857, 7526.598, 0., 42.289, 231.004, 0., 1.5, 1.03, "", "", 
  "", "", "", "", "", "", "", "", "", "", "", "", "", "", "", "", "", "", "", 
  "", "", "", "", "", 78.7, 9.904608*^6, 82.805, 24.9, 4.652, 2.883, 
  4541.795, 16., 240.208, 7.21, 2., "", 84.169, 0.7, 75.27, 0.634}, 
 {"HND", "North America", "Honduras", "2020-09-28", 75537., 989., 494.571, 
  2301., 13., 13.857, 7626.45, 99.853, 49.933, 232.316, 1.313, 1.399, 1.03, 
  "", "", "", "", "", "", "", "", "", "", "", "", "", "", "", "", "", "", "", 
  "", "", "", "", "", "", "", 78.7, 9.904608*^6, 82.805, 24.9, 4.652, 2.883, 
  4541.795, 16., 240.208, 7.21, 2., "", 84.169, 0.7, 75.27, 0.634}, 
 {"HND", "North America", "Honduras", "2020-09-29", 76098., 561., 541.714, 
  2323., 22., 16.714, 7683.091, 56.64, 54.693, 234.537, 2.221, 1.688, 1.03, 
  "", "", "", "", "", "", "", "", "", "", "", "", "", "", "", "", "", "", "", 
  "", "", "", "", "", "", "", 78.7, 9.904608*^6, 82.805, 24.9, 4.652, 2.883, 
  4541.795, 16., 240.208, 7.21, 2., "", 84.169, 0.7, 75.27, 0.634}, 
 {"HND", "North America", "Honduras", "2020-09-30", 76900., 802., 603.571, 
  2353., 30., 18.714, 7764.063, 80.972, 60.938, 237.566, 3.029, 1.889, 1.03, 
  "", "", "", "", "", "", "", "", "", "", "", "", "", "", "", "", "", "", "", 
  "", "", "", "", "", "", "", 78.7, 9.904608*^6, 82.805, 24.9, 4.652, 2.883, 
  4541.795, 16., 240.208, 7.21, 2., "", 84.169, 0.7, 75.27, 0.634}, 
 {"HND", "North America", "Honduras", "2020-10-01", 77598., 698., 629.286, 
  2380., 27., 18.714, 7834.535, 70.472, 63.535, 240.292, 2.726, 1.889, 1.03, 
  "", "", "", "", "", "", "", "", "", "", "", "", "", "", "", "", "", "", "", 
  "", "", "", "", "", "", "", 78.7, 9.904608*^6, 82.805, 24.9, 4.652, 2.883, 
  4541.795, 16., 240.208, 7.21, 2., "", 84.169, 0.7, 75.27, 0.634}, 
 {"HND", "North America", "Honduras", "2020-10-02", 78269., 671., 632.714, 
  2386., 6., 16.429, 7902.281, 67.746, 63.881, 240.898, 0.606, 1.659, 1.03, 
  "", "", "", "", "", "", "", "", "", "", "", "", "", "", "", "", "", "", "", 
  "", "", "", "", "", "", "", 78.7, 9.904608*^6, 82.805, 24.9, 4.652, 2.883, 
  4541.795, 16., 240.208, 7.21, 2., "", 84.169, 0.7, 75.27, 0.634}, 
 {"HND", "North America", "Honduras", "2020-10-03", 78788., 519., 605.714, 
  2399., 13., 15.857, 7954.681, 52.4, 61.155, 242.21, 1.313, 1.601, 1.03, "", 
  "", "", "", "", "", "", "", "", "", "", "", "", "", "", "", "", "", "", "", 
  "", "", "", "", "", "", 78.7, 9.904608*^6, 82.805, 24.9, 4.652, 2.883, 
  4541.795, 16., 240.208, 7.21, 2., "", 84.169, 0.7, 75.27, 0.634}, 
 {"HND", "North America", "Honduras", "2020-10-04", 79629., 841., 725.857, 
  2422., 23., 19.143, 8039.591, 84.91, 73.285, 244.533, 2.322, 1.933, 1.03, 
  "", "", "", "", "", "", "", "", "", "", "", "", "", "", "", "", "", "", "", 
  "", "", "", "", "", "", "", 78.7, 9.904608*^6, 82.805, 24.9, 4.652, 2.883, 
  4541.795, 16., 240.208, 7.21, 2., "", 84.169, 0.7, 75.27, 0.634}, 
 {"HND", "North America", "Honduras", "2020-10-05", 80020., 391., 640.429, 
  2433., 11., 18.857, 8079.068, 39.477, 64.66, 245.643, 1.111, 1.904, 1.03, 
  "", "", "", "", "", "", "", "", "", "", "", "", "", "", "", "", "", "", "", 
  "", "", "", "", "", "", "", 78.7, 9.904608*^6, 82.805, 24.9, 4.652, 2.883, 
  4541.795, 16., 240.208, 7.21, 2., "", 84.169, 0.7, 75.27, 0.634}, 
 {"HND", "North America", "Honduras", "2020-10-06", 80662., 642., 652., 
  2447., 14., 17.714, 8143.886, 64.818, 65.828, 247.057, 1.413, 1.788, 1.03, 
  "", "", "", "", "", "", "", "", "", "", "", "", "", "", "", "", "", "", "", 
  "", "", "", "", "", "", "", 78.7, 9.904608*^6, 82.805, 24.9, 4.652, 2.883, 
  4541.795, 16., 240.208, 7.21, 2., "", 84.169, 0.7, 75.27, 0.634}, 
 {"HND", "North America", "Honduras", "2020-10-07", 81016., 354., 588., 
  2466., 19., 16.143, 8179.627, 35.741, 59.366, 248.975, 1.918, 1.63, 1.03, 
  "", "", "", "", "", "", "", "", "", "", "", "", "", "", "", "", "", "", "", 
  "", "", "", "", "", "", "", 78.7, 9.904608*^6, 82.805, 24.9, 4.652, 2.883, 
  4541.795, 16., 240.208, 7.21, 2., "", 84.169, 0.7, 75.27, 0.634}, 
 {"HND", "North America", "Honduras", "2020-10-08", 81672., 656., 582., 
  2477., 11., 13.857, 8245.859, 66.232, 58.761, 250.086, 1.111, 1.399, 1.03, 
  "", "", "", "", "", "", "", "", "", "", "", "", "", "", "", "", "", "", "", 
  "", "", "", "", "", "", "", 78.7, 9.904608*^6, 82.805, 24.9, 4.652, 2.883, 
  4541.795, 16., 240.208, 7.21, 2., "", 84.169, 0.7, 75.27, 0.634}, 
 {"HND", "North America", "Honduras", "2020-10-09", 82552., 880., 611.857, 
  2492., 15., 15.143, 8334.706, 88.848, 61.775, 251.6, 1.514, 1.529, 1.03, 
  "", "", "", "", "", "", "", "", "", "", "", "", "", "", "", "", "", "", "", 
  "", "", "", "", "", "", "", 78.7, 9.904608*^6, 82.805, 24.9, 4.652, 2.883, 
  4541.795, 16., 240.208, 7.21, 2., "", 84.169, 0.7, 75.27, 0.634}, 
 {"HND", "North America", "Honduras", "2020-10-10", 83146., 594., 622.571, 
  2504., 12., 15., 8394.679, 59.972, 62.857, 252.812, 1.212, 1.514, 1.02, "", 
  "", "", "", "", "", "", "", "", "", "", "", "", "", "", "", "", "", "", "", 
  "", "", "", "", "", "", 78.7, 9.904608*^6, 82.805, 24.9, 4.652, 2.883, 
  4541.795, 16., 240.208, 7.21, 2., "", 84.169, 0.7, 75.27, 0.634}, 
 {"HND", "North America", "Honduras", "2020-10-11", 84081., 935., 636., 
  2512., 8., 12.857, 8489.079, 94.401, 64.213, 253.619, 0.808, 1.298, 1.02, 
  "", "", "", "", "", "", "", "", "", "", "", "", "", "", "", "", "", "", "", 
  "", "", "", "", "", "", "", 78.7, 9.904608*^6, 82.805, 24.9, 4.652, 2.883, 
  4541.795, 16., 240.208, 7.21, 2., "", 84.169, 0.7, 75.27, 0.634}, 
 {"HND", "North America", "Honduras", "2020-10-12", 84413., 332., 627.571, 
  2521., 9., 12.571, 8522.599, 33.52, 63.362, 254.528, 0.909, 1.269, 1.02, 
  "", "", "", "", "", "", "", "", "", "", "", "", "", "", "", "", "", "", "", 
  "", "", "", "", "", "", "", 78.7, 9.904608*^6, 82.805, 24.9, 4.652, 2.883, 
  4541.795, 16., 240.208, 7.21, 2., "", 84.169, 0.7, 75.27, 0.634}, 
 {"HND", "North America", "Honduras", "2020-10-13", 84852., 439., 598.571, 
  2528., 7., 11.571, 8566.922, 44.323, 60.434, 255.235, 0.707, 1.168, 1.02, 
  "", "", "", "", "", "", "", "", "", "", "", "", "", "", "", "", "", "", "", 
  "", "", "", "", "", "", "", 78.7, 9.904608*^6, 82.805, 24.9, 4.652, 2.883, 
  4541.795, 16., 240.208, 7.21, 2., "", 84.169, 0.7, 75.27, 0.634}, 
 {"HND", "North America", "Honduras", "2020-10-14", 85458., 606., 634.571, 
  2533., 5., 9.571, 8628.105, 61.184, 64.068, 255.74, 0.505, 0.966, 1.02, "", 
  "", "", "", "", "", "", "", "", "", "", "", "", "", "", "", "", "", "", "", 
  "", "", "", "", "", "", 78.7, 9.904608*^6, 82.805, 24.9, 4.652, 2.883, 
  4541.795, 16., 240.208, 7.21, 2., "", 84.169, 0.7, 75.27, 0.634}, 
 {"HND", "North America", "Honduras", "2020-10-15", 86089., 631., 631., 
  2552., 19., 10.714, 8691.813, 63.708, 63.708, 257.658, 1.918, 1.082, 1.02, 
  "", "", "", "", "", "", "", "", "", "", "", "", "", "", "", "", "", "", "", 
  "", "", "", "", "", "", "", 78.7, 9.904608*^6, 82.805, 24.9, 4.652, 2.883, 
  4541.795, 16., 240.208, 7.21, 2., "", 84.169, 0.7, 75.27, 0.634}, 
 {"HND", "North America", "Honduras", "2020-10-16", 86691., 602., 591.286, 
  2556., 4., 9.143, 8752.593, 60.78, 59.698, 258.062, 0.404, 0.923, 1.02, "", 
  "", "", "", "", "", "", "", "", "", "", "", "", "", "", "", "", "", "", "", 
  "", "", "", "", "", "", 78.7, 9.904608*^6, 82.805, 24.9, 4.652, 2.883, 
  4541.795, 16., 240.208, 7.21, 2., "", 84.169, 0.7, 75.27, 0.634}, 
 {"HND", "North America", "Honduras", "2020-10-17", 87594., 903., 635.429, 
  2563., 7., 8.429, 8843.762, 91.17, 64.155, 258.768, 0.707, 0.851, 1.02, "", 
  "", "", "", "", "", "", "", "", "", "", "", "", "", "", "", "", "", "", "", 
  "", "", "", "", "", "", 78.7, 9.904608*^6, 82.805, 24.9, 4.652, 2.883, 
  4541.795, 16., 240.208, 7.21, 2., "", 84.169, 0.7, 75.27, 0.634}, 
 {"HND", "North America", "Honduras", "2020-10-18", 88425., 831., 620.571, 
  2568., 5., 8., 8927.663, 83.9, 62.655, 259.273, 0.505, 0.808, 1.02, "", "", 
  "", "", "", "", "", "", "", "", "", "", "", "", "", "", "", "", "", "", "", 
  "", "", "", "", "", 78.7, 9.904608*^6, 82.805, 24.9, 4.652, 2.883, 
  4541.795, 16., 240.208, 7.21, 2., "", 84.169, 0.7, 75.27, 0.634}, 
 {"HND", "North America", "Honduras", "2020-10-19", 89381., 956., 709.714, 
  2576., 8., 7.857, 9024.183, 96.521, 71.655, 260.081, 0.808, 0.793, 1.02, 
  "", "", "", "", "", "", "", "", "", "", "", "", "", "", "", "", "", "", "", 
  "", "", "", "", "", "", "", 81.48, 9.904608*^6, 82.805, 24.9, 4.652, 2.883, 
  4541.795, 16., 240.208, 7.21, 2., "", 84.169, 0.7, 75.27, 0.634}, 
 {"HND", "North America", "Honduras", "2020-10-20", 90232., 851., 768.571, 
  2582., 6., 7.714, 9110.103, 85.92, 77.597, 260.687, 0.606, 0.779, 1.01, "", 
  "", "", "", "", "", "", "", "", "", "", "", "", "", "", "", "", "", "", "", 
  "", "", "", "", "", "", 81.48, 9.904608*^6, 82.805, 24.9, 4.652, 2.883, 
  4541.795, 16., 240.208, 7.21, 2., "", 84.169, 0.7, 75.27, 0.634}, 
 {"HND", "North America", "Honduras", "2020-10-21", 91078., 846., 802.857, 
  2596., 14., 9., 9195.518, 85.415, 81.059, 262.1, 1.413, 0.909, 1.01, "", 
  "", "", "", "", "", "", "", "", "", "", "", "", "", "", "", "", "", "", "", 
  "", "", "", "", "", "", 81.48, 9.904608*^6, 82.805, 24.9, 4.652, 2.883, 
  4541.795, 16., 240.208, 7.21, 2., "", 84.169, 0.7, 75.27, 0.634}, 
 {"HND", "North America", "Honduras", "2020-10-22", 91509., 431., 774.286, 
  2604., 8., 7.429, 9239.033, 43.515, 78.174, 262.908, 0.808, 0.75, 1.01, "", 
  "", "", "", "", "", "", "", "", "", "", "", "", "", "", "", "", "", "", "", 
  "", "", "", "", "", "", 81.48, 9.904608*^6, 82.805, 24.9, 4.652, 2.883, 
  4541.795, 16., 240.208, 7.21, 2., "", 84.169, 0.7, 75.27, 0.634}, 
 {"HND", "North America", "Honduras", "2020-10-23", 91509., 0., 688.286, 
  2604., 0., 6.857, 9239.033, 0., 69.491, 262.908, 0., 0.692, 1., "", "", "", 
  "", "", "", "", "", "", "", "", "", "", "", "", "", "", "", "", "", "", "", 
  "", "", "", "", 81.48, 9.904608*^6, 82.805, 24.9, 4.652, 2.883, 4541.795, 
  16., 240.208, 7.21, 2., "", 84.169, 0.7, 75.27, 0.634}, 
 {"HND", "North America", "Honduras", "2020-10-24", 92724., 1215., 732.857, 
  2617., 13., 7.714, 9361.703, 122.67, 73.992, 264.22, 1.313, 0.779, 1., "", 
  "", "", "", "", "", "", "", "", "", "", "", "", "", "", "", "", "", "", "", 
  "", "", "", "", "", "", 81.48, 9.904608*^6, 82.805, 24.9, 4.652, 2.883, 
  4541.795, 16., 240.208, 7.21, 2., "", 84.169, 0.7, 75.27, 0.634}, 
 {"HND", "North America", "Honduras", "2020-10-25", 93214., 490., 684.143, 
  2623., 6., 7.857, 9411.175, 49.472, 69.073, 264.826, 0.606, 0.793, 1., "", 
  "", "", "", "", "", "", "", "", "", "", "", "", "", "", "", "", "", "", "", 
  "", "", "", "", "", "", 81.48, 9.904608*^6, 82.805, 24.9, 4.652, 2.883, 
  4541.795, 16., 240.208, 7.21, 2., "", 84.169, 0.7, 75.27, 0.634}, 
 {"HND", "North America", "Honduras", "2020-10-26", 93966., 752., 655., 
  2633., 10., 8.143, 9487.099, 75.924, 66.131, 265.836, 1.01, 0.822, 1., "", 
  "", "", "", "", "", "", "", "", "", "", "", "", "", "", "", "", "", "", "", 
  "", "", "", "", "", "", 81.48, 9.904608*^6, 82.805, 24.9, 4.652, 2.883, 
  4541.795, 16., 240.208, 7.21, 2., "", 84.169, 0.7, 75.27, 0.634}, 
 {"HND", "North America", "Honduras", "2020-10-27", 94623., 657., 627.286, 
  2639., 6., 8.143, 9553.432, 66.333, 63.333, 266.442, 0.606, 0.822, 1., "", 
  "", "", "", "", "", "", "", "", "", "", "", "", "", "", "", "", "", "", "", 
  "", "", "", "", "", "", 81.48, 9.904608*^6, 82.805, 24.9, 4.652, 2.883, 
  4541.795, 16., 240.208, 7.21, 2., "", 84.169, 0.7, 75.27, 0.634}, 
 {"HND", "North America", "Honduras", "2020-10-28", 95199., 576., 588.714, 
  2652., 13., 8., 9611.587, 58.155, 59.438, 267.754, 1.313, 0.808, 0.99, "", 
  "", "", "", "", "", "", "", "", "", "", "", "", "", "", "", "", "", "", "", 
  "", "", "", "", "", "", 81.48, 9.904608*^6, 82.805, 24.9, 4.652, 2.883, 
  4541.795, 16., 240.208, 7.21, 2., "", 84.169, 0.7, 75.27, 0.634}, 
 {"HND", "North America", "Honduras", "2020-10-29", 96150., 951., 663., 
  2661., 9., 8.143, 9707.603, 96.016, 66.939, 268.663, 0.909, 0.822, 0.99, 
  "", "", "", "", "", "", "", "", "", "", "", "", "", "", "", "", "", "", "", 
  "", "", "", "", "", "", "", 81.48, 9.904608*^6, 82.805, 24.9, 4.652, 2.883, 
  4541.795, 16., 240.208, 7.21, 2., "", 84.169, 0.7, 75.27, 0.634}, 
 {"HND", "North America", "Honduras", "2020-10-30", 96888., 738., 768.429, 
  2669., 8., 9.286, 9782.114, 74.511, 77.583, 269.471, 0.808, 0.938, 0.99, 
  "", "", "", "", "", "", "", "", "", "", "", "", "", "", "", "", "", "", "", 
  "", "", "", "", "", "", "", 81.48, 9.904608*^6, 82.805, 24.9, 4.652, 2.883, 
  4541.795, 16., 240.208, 7.21, 2., "", 84.169, 0.7, 75.27, 0.634}, 
 {"HND", "North America", "Honduras", "2020-10-31", 96888., 0., 594.857, 
  2669., 0., 7.429, 9782.114, 0., 60.059, 269.471, 0., 0.75, 0.99, "", "", 
  "", "", "", "", "", "", "", "", "", "", "", "", "", "", "", "", "", "", "", 
  "", "", "", "", "", 81.48, 9.904608*^6, 82.805, 24.9, 4.652, 2.883, 
  4541.795, 16., 240.208, 7.21, 2., "", 84.169, 0.7, 75.27, 0.634}, 
 {"HND", "North America", "Honduras", "2020-11-01", 98212., 1324., 714., 
  2675., 6., 7.429, 9915.789, 133.675, 72.088, 270.076, 0.606, 0.75, 0.98, 
  "", "", "", "", "", "", "", "", "", "", "", "", "", "", "", "", "", "", "", 
  "", "", "", "", "", "", "", 81.48, 9.904608*^6, 82.805, 24.9, 4.652, 2.883, 
  4541.795, 16., 240.208, 7.21, 2., "", 84.169, 0.7, 75.27, 0.634}, 
 {"HND", "North America", "Honduras", "2020-11-02", 98405., 193., 634.143, 
  2688., 13., 7.857, 9935.275, 19.486, 64.025, 271.389, 1.313, 0.793, 0.98, 
  "", "", "", "", "", "", "", "", "", "", "", "", "", "", "", "", "", "", "", 
  "", "", "", "", "", "", "", 81.48, 9.904608*^6, 82.805, 24.9, 4.652, 2.883, 
  4541.795, 16., 240.208, 7.21, 2., "", 84.169, 0.7, 75.27, 0.634}, 
 {"HND", "North America", "Honduras", "2020-11-03", 98688., 283., 580.714, 
  2706., 18., 9.571, 9963.847, 28.573, 58.631, 273.206, 1.817, 0.966, 0.98, 
  "", "", "", "", "", "", "", "", "", "", "", "", "", "", "", "", "", "", "", 
  "", "", "", "", "", "", "", 81.48, 9.904608*^6, 82.805, 24.9, 4.652, 2.883, 
  4541.795, 16., 240.208, 7.21, 2., "", 84.169, 0.7, 75.27, 0.634}, 
 {"HND", "North America", "Honduras", "2020-11-04", 99124., 436., 560.714, 
  2730., 24., 11.143, 10007.867, 44.02, 56.611, 275.629, 2.423, 1.125, 0.98, 
  "", "", "", "", "", "", "", "", "", "", "", "", "", "", "", "", "", "", "", 
  "", "", "", "", "", "", "", 81.48, 9.904608*^6, 82.805, 24.9, 4.652, 2.883, 
  4541.795, 16., 240.208, 7.21, 2., "", 84.169, 0.7, 75.27, 0.634}, 
 {"HND", "North America", "Honduras", "2020-11-05", 99347., 223., 456.714, 
  2736., 6., 10.714, 10030.382, 22.515, 46.111, 276.235, 0.606, 1.082, 0.98, 
  "", "", "", "", "", "", "", "", "", "", "", "", "", "", "", "", "", "", "", 
  "", "", "", "", "", "", "", 81.48, 9.904608*^6, 82.805, 24.9, 4.652, 2.883, 
  4541.795, 16., 240.208, 7.21, 2., "", 84.169, 0.7, 75.27, 0.634}, 
 {"HND", "North America", "Honduras", "2020-11-06", 99576., 229., 384., 
  2741., 5., 10.286, 10053.502, 23.121, 38.77, 276.74, 0.505, 1.038, 0.98, 
  "", "", "", "", "", "", "", "", "", "", "", "", "", "", "", "", "", "", "", 
  "", "", "", "", "", "", "", 81.48, 9.904608*^6, 82.805, 24.9, 4.652, 2.883, 
  4541.795, 16., 240.208, 7.21, 2., "", 84.169, 0.7, 75.27, 0.634}, 
 {"HND", "North America", "Honduras", "2020-11-07", 100041., 465., 450.429, 
  2745., 4., 10.857, 10100.45, 46.948, 45.477, 277.144, 0.404, 1.096, 0.98, 
  "", "", "", "", "", "", "", "", "", "", "", "", "", "", "", "", "", "", "", 
  "", "", "", "", "", "", "", 81.48, 9.904608*^6, 82.805, 24.9, 4.652, 2.883, 
  4541.795, 16., 240.208, 7.21, 2., "", 84.169, 0.7, 75.27, 0.634}, 
 {"HND", "North America", "Honduras", "2020-11-08", 100041., 0., 261.286, 
  2745., 0., 10., 10100.45, 0., 26.38, 277.144, 0., 1.01, 0.98, "", "", "", 
  "", "", "", "", "", "", "", "", "", "", "", "", "", "", "", "", "", "", "", 
  "", "", "", "", 81.48, 9.904608*^6, 82.805, 24.9, 4.652, 2.883, 4541.795, 
  16., 240.208, 7.21, 2., "", 84.169, 0.7, 75.27, 0.634}, 
 {"HND", "North America", "Honduras", "2020-11-09", 100573., 532., 309.714, 
  2765., 20., 11., 10154.163, 53.712, 31.27, 279.163, 2.019, 1.111, 0.98, "", 
  "", "", "", "", "", "", "", "", "", "", "", "", "", "", "", "", "", "", "", 
  "", "", "", "", "", "", 81.48, 9.904608*^6, 82.805, 24.9, 4.652, 2.883, 
  4541.795, 16., 240.208, 7.21, 2., "", 84.169, 0.7, 75.27, 0.634}, 
 {"HND", "North America", "Honduras", "2020-11-10", 100804., 231., 302.286, 
  2780., 15., 10.571, 10177.485, 23.322, 30.52, 280.677, 1.514, 1.067, 0.99, 
  "", "", "", "", "", "", "", "", "", "", "", "", "", "", "", "", "", "", "", 
  "", "", "", "", "", "", "", 81.48, 9.904608*^6, 82.805, 24.9, 4.652, 2.883, 
  4541.795, 16., 240.208, 7.21, 2., "", 84.169, 0.7, 75.27, 0.634}, 
 {"HND", "North America", "Honduras", "2020-11-11", 101169., 365., 292.143, 
  2797., 17., 9.571, 10214.337, 36.852, 29.496, 282.394, 1.716, 0.966, 0.99, 
  "", "", "", "", "", "", "", "", "", "", "", "", "", "", "", "", "", "", "", 
  "", "", "", "", "", "", "", 81.48, 9.904608*^6, 82.805, 24.9, 4.652, 2.883, 
  4541.795, 16., 240.208, 7.21, 2., "", 84.169, 0.7, 75.27, 0.634}, 
 {"HND", "North America", "Honduras", "2020-11-12", 101468., 299., 303., 
  2804., 7., 9.714, 10244.525, 30.188, 30.592, 283.101, 0.707, 0.981, 0.99, 
  "", "", "", "", "", "", "", "", "", "", "", "", "", "", "", "", "", "", "", 
  "", "", "", "", "", "", "", 81.48, 9.904608*^6, 82.805, 24.9, 4.652, 2.883, 
  4541.795, 16., 240.208, 7.21, 2., "", 84.169, 0.7, 75.27, 0.634}, 
 {"HND", "North America", "Honduras", "2020-11-13", 102079., 611., 357.571, 
  2820., 16., 11.286, 10306.213, 61.688, 36.102, 284.716, 1.615, 1.139, 1., 
  "", "", "", "", "", "", "", "", "", "", "", "", "", "", "", "", "", "", "", 
  "", "", "", "", "", "", "", 81.48, 9.904608*^6, 82.805, 24.9, 4.652, 2.883, 
  4541.795, 16., 240.208, 7.21, 2., "", 84.169, 0.7, 75.27, 0.634}, 
 {"HND", "North America", "Honduras", "2020-11-14", 102555., 476., 359.143, 
  2822., 2., 11., 10354.271, 48.058, 36.26, 284.918, 0.202, 1.111, 1., "", 
  "", "", "", "", "", "", "", "", "", "", "", "", "", "", "", "", "", "", "", 
  "", "", "", "", "", "", 81.48, 9.904608*^6, 82.805, 24.9, 4.652, 2.883, 
  4541.795, 16., 240.208, 7.21, 2., "", 84.169, 0.7, 75.27, 0.634}, 
 {"HND", "North America", "Honduras", "2020-11-15", 103102., 547., 437.286, 
  2823., 1., 11.143, 10409.498, 55.227, 44.15, 285.019, 0.101, 1.125, 1., "", 
  "", "", "", "", "", "", "", "", "", "", "", "", "", "", "", "", "", "", "", 
  "", "", "", "", "", "", 81.48, 9.904608*^6, 82.805, 24.9, 4.652, 2.883, 
  4541.795, 16., 240.208, 7.21, 2., "", 84.169, 0.7, 75.27, 0.634}, 
 {"HND", "North America", "Honduras", "2020-11-16", 103239., 137., 380.857, 
  2839., 16., 10.571, 10423.33, 13.832, 38.453, 286.634, 1.615, 1.067, 1., 
  "", "", "", "", "", "", "", "", "", "", "", "", "", "", "", "", "", "", "", 
  "", "", "", "", "", "", "", 81.48, 9.904608*^6, 82.805, 24.9, 4.652, 2.883, 
  4541.795, 16., 240.208, 7.21, 2., "", 84.169, 0.7, 75.27, 0.634}, 
 {"HND", "North America", "Honduras", "2020-11-17", 103488., 249., 383.429, 
  2839., 0., 8.429, 10448.47, 25.14, 38.712, 286.634, 0., 0.851, 1.01, "", 
  "", "", "", "", "", "", "", "", "", "", "", "", "", "", "", "", "", "", "", 
  "", "", "", "", "", "", 81.48, 9.904608*^6, 82.805, 24.9, 4.652, 2.883, 
  4541.795, 16., 240.208, 7.21, 2., "", 84.169, 0.7, 75.27, 0.634}, 
 {"HND", "North America", "Honduras", "2020-11-18", 103488., 0., 331.286, 
  2839., 0., 6., 10448.47, 0., 33.448, 286.634, 0., 0.606, 1.01, "", "", "", 
  "", "", "", "", "", "", "", "", "", "", "", "", "", "", "", "", "", "", "", 
  "", "", "", "", 81.48, 9.904608*^6, 82.805, 24.9, 4.652, 2.883, 4541.795, 
  16., 240.208, 7.21, 2., "", 84.169, 0.7, 75.27, 0.634}, 
 {"HND", "North America", "Honduras", "2020-11-19", 103488., 0., 288.571, 
  2839., 0., 5., 10448.47, 0., 29.135, 286.634, 0., 0.505, 1.02, "", "", "", 
  "", "", "", "", "", "", "", "", "", "", "", "", "", "", "", "", "", "", "", 
  "", "", "", "", 81.48, 9.904608*^6, 82.805, 24.9, 4.652, 2.883, 4541.795, 
  16., 240.208, 7.21, 2., "", 84.169, 0.7, 75.27, 0.634}, 
 {"HND", "North America", "Honduras", "2020-11-20", 103551., 63., 210.286, 
  2853., 14., 4.714, 10454.831, 6.361, 21.231, 288.048, 1.413, 0.476, 1.03, 
  "", "", "", "", "", "", "", "", "", "", "", "", "", "", "", "", "", "", "", 
  "", "", "", "", "", "", "", 81.48, 9.904608*^6, 82.805, 24.9, 4.652, 2.883, 
  4541.795, 16., 240.208, 7.21, 2., "", 84.169, 0.7, 75.27, 0.634}, 
 {"HND", "North America", "Honduras", "2020-11-21", 104435., 884., 268.571, 
  2857., 4., 5., 10544.082, 89.251, 27.116, 288.452, 0.404, 0.505, 1.03, "", 
  "", "", "", "", "", "", "", "", "", "", "", "", "", "", "", "", "", "", "", 
  "", "", "", "", "", "", 81.48, 9.904608*^6, 82.805, 24.9, 4.652, 2.883, 
  4541.795, 16., 240.208, 7.21, 2., "", 84.169, 0.7, 75.27, 0.634}, 
 {"HND", "North America", "Honduras", "2020-11-22", 104435., 0., 190.429, 
  2857., 0., 4.857, 10544.082, 0., 19.226, 288.452, 0., 0.49, 1.04, "", "", 
  "", "", "", "", "", "", "", "", "", "", "", "", "", "", "", "", "", "", "", 
  "", "", "", "", "", 81.48, 9.904608*^6, 82.805, 24.9, 4.652, 2.883, 
  4541.795, 16., 240.208, 7.21, 2., "", 84.169, 0.7, 75.27, 0.634}, 
 {"HND", "North America", "Honduras", "2020-11-23", 105211., 776., 281.714, 
  2869., 12., 4.286, 10622.429, 78.347, 28.443, 289.663, 1.212, 0.433, 1.05, 
  "", "", "", "", "", "", "", "", "", "", "", "", "", "", "", "", "", "", "", 
  "", "", "", "", "", "", "", 81.48, 9.904608*^6, 82.805, 24.9, 4.652, 2.883, 
  4541.795, 16., 240.208, 7.21, 2., "", 84.169, 0.7, 75.27, 0.634}, 
 {"HND", "North America", "Honduras", "2020-11-24", 105211., 0., 246.143, 
  2869., 0., 4.286, 10622.429, 0., 24.851, 289.663, 0., 0.433, 1.05, "", "", 
  "", "", "", "", "", "", "", "", "", "", "", "", "", "", "", "", "", "", "", 
  "", "", "", "", "", 81.48, 9.904608*^6, 82.805, 24.9, 4.652, 2.883, 
  4541.795, 16., 240.208, 7.21, 2., "", 84.169, 0.7, 75.27, 0.634}, 
 {"HND", "North America", "Honduras", "2020-11-25", 106116., 905., 375.429, 
  2888., 19., 7., 10713.801, 91.372, 37.904, 291.581, 1.918, 0.707, 1.05, "", 
  "", "", "", "", "", "", "", "", "", "", "", "", "", "", "", "", "", "", "", 
  "", "", "", "", "", "", 81.48, 9.904608*^6, 82.805, 24.9, 4.652, 2.883, 
  4541.795, 16., 240.208, 7.21, 2., "", 84.169, 0.7, 75.27, 0.634}, 
 {"HND", "North America", "Honduras", "2020-11-26", 106681., 565., 456.143, 
  2892., 4., 7.571, 10770.845, 57.044, 46.054, 291.985, 0.404, 0.764, 1.06, 
  "", "", "", "", "", "", "", "", "", "", "", "", "", "", "", "", "", "", "", 
  "", "", "", "", "", "", "", 81.48, 9.904608*^6, 82.805, 24.9, 4.652, 2.883, 
  4541.795, 16., 240.208, 7.21, 2., "", 84.169, 0.7, 75.27, 0.634}, 
 {"HND", "North America", "Honduras", "2020-11-27", 107134., 453., 511.857, 
  2899., 7., 6.571, 10816.582, 45.736, 51.679, 292.692, 0.707, 0.663, 1.06, 
  "", "", "", "", "", "", "", "", "", "", "", "", "", "", "", "", "", "", "", 
  "", "", "", "", "", "", "", 81.48, 9.904608*^6, 82.805, 24.9, 4.652, 2.883, 
  4541.795, 16., 240.208, 7.21, 2., "", 84.169, 0.7, 75.27, 0.634}, 
 {"HND", "North America", "Honduras", "2020-11-28", 107513., 379., 439.714, 
  2905., 6., 6.857, 10854.847, 38.265, 44.395, 293.298, 0.606, 0.692, 1.06, 
  "", "", "", "", "", "", "", "", "", "", "", "", "", "", "", "", "", "", "", 
  "", "", "", "", "", "", "", 81.48, 9.904608*^6, 82.805, 24.9, 4.652, 2.883, 
  4541.795, 16., 240.208, 7.21, 2., "", 84.169, 0.7, 75.27, 0.634}, 
 {"HND", "North America", "Honduras", "2020-11-29", 107888., 375., 493.286, 
  2909., 4., 7.429, 10892.708, 37.861, 49.804, 293.702, 0.404, 0.75, 1.06, 
  "", "", "", "", "", "", "", "", "", "", "", "", "", "", "", "", "", "", "", 
  "", "", "", "", "", "", "", 81.48, 9.904608*^6, 82.805, 24.9, 4.652, 2.883, 
  4541.795, 16., 240.208, 7.21, 2., "", 84.169, 0.7, 75.27, 0.634}, 
 {"HND", "North America", "Honduras", "2020-11-30", 108253., 365., 434.571, 
  2918., 9., 7., 10929.559, 36.852, 43.876, 294.61, 0.909, 0.707, 1.06, "", 
  "", "", "", "", "", "", "", "", "", "", "", "", "", "", "", "", "", "", "", 
  "", "", "", "", "", "", 81.48, 9.904608*^6, 82.805, 24.9, 4.652, 2.883, 
  4541.795, 16., 240.208, 7.21, 2., "", 84.169, 0.7, 75.27, 0.634}, 
 {"HND", "North America", "Honduras", "2020-12-01", 108253., 0., 434.571, 
  2918., 0., 7., 10929.559, 0., 43.876, 294.61, 0., 0.707, 1.06, "", "", "", 
  "", "", "", "", "", "", "", "", "", "", "", "", "", "", "", "", "", "", "", 
  "", "", "", "", 81.48, 9.904608*^6, 82.805, 24.9, 4.652, 2.883, 4541.795, 
  16., 240.208, 7.21, 2., "", 84.169, 0.7, 75.27, 0.634}, 
 {"HND", "North America", "Honduras", "2020-12-02", 109144., 891., 432.571, 
  2930., 12., 6., 11019.517, 89.958, 43.674, 295.822, 1.212, 0.606, 1.06, "", 
  "", "", "", "", "", "", "", "", "", "", "", "", "", "", "", "", "", "", "", 
  "", "", "", "", "", "", 81.48, 9.904608*^6, 82.805, 24.9, 4.652, 2.883, 
  4541.795, 16., 240.208, 7.21, 2., "", 84.169, 0.7, 75.27, 0.634}, 
 {"HND", "North America", "Honduras", "2020-12-03", 109760., 616., 439.857, 
  2938., 8., 6.571, 11081.711, 62.193, 44.409, 296.63, 0.808, 0.663, 1.07, 
  "", "", "", "", "", "", "", "", "", "", "", "", "", "", "", "", "", "", "", 
  "", "", "", "", "", "", "", 81.48, 9.904608*^6, 82.805, 24.9, 4.652, 2.883, 
  4541.795, 16., 240.208, 7.21, 2., "", 84.169, 0.7, 75.27, 0.634}, 
 {"HND", "North America", "Honduras", "2020-12-04", 109760., 0., 375.143, 
  2938., 0., 5.571, 11081.711, 0., 37.876, 296.63, 0., 0.563, 1.07, "", "", 
  "", "", "", "", "", "", "", "", "", "", "", "", "", "", "", "", "", "", "", 
  "", "", "", "", "", 81.48, 9.904608*^6, 82.805, 24.9, 4.652, 2.883, 
  4541.795, 16., 240.208, 7.21, 2., "", 84.169, 0.7, 75.27, 0.634}, 
 {"HND", "North America", "Honduras", "2020-12-05", 109960., 200., 349.571, 
  2941., 3., 5.143, 11101.903, 20.193, 35.294, 296.932, 0.303, 0.519, 1.07, 
  "", "", "", "", "", "", "", "", "", "", "", "", "", "", "", "", "", "", "", 
  "", "", "", "", "", "", "", 81.48, 9.904608*^6, 82.805, 24.9, 4.652, 2.883, 
  4541.795, 16., 240.208, 7.21, 2., "", 84.169, 0.7, 75.27, 0.634}, 
 {"HND", "North America", "Honduras", "2020-12-06", 111023., 1063., 447.857, 
  2946., 5., 5.286, 11209.227, 107.324, 45.217, 297.437, 0.505, 0.534, 1.07, 
  "", "", "", "", "", "", "", "", "", "", "", "", "", "", "", "", "", "", "", 
  "", "", "", "", "", "", "", 81.48, 9.904608*^6, 82.805, 24.9, 4.652, 2.883, 
  4541.795, 16., 240.208, 7.21, 2., "", 84.169, 0.7, 75.27, 0.634}, 
 {"HND", "North America", "Honduras", "2020-12-07", 111023., 0., 395.714, 
  2946., 0., 4., 11209.227, 0., 39.953, 297.437, 0., 0.404, 1.07, "", "", "", 
  "", "", "", "", "", "", "", "", "", "", "", "", "", "", "", "", "", "", "", 
  "", "", "", "", 81.48, 9.904608*^6, 82.805, 24.9, 4.652, 2.883, 4541.795, 
  16., 240.208, 7.21, 2., "", 84.169, 0.7, 75.27, 0.634}, 
 {"HND", "North America", "Honduras", "2020-12-08", 111707., 684., 493.429, 
  2950., 4., 4.571, 11278.286, 69.059, 49.818, 297.841, 0.404, 0.462, 1.07, 
  "", "", "", "", "", "", "", "", "", "", "", "", "", "", "", "", "", "", "", 
  "", "", "", "", "", "", "", 81.48, 9.904608*^6, 82.805, 24.9, 4.652, 2.883, 
  4541.795, 16., 240.208, 7.21, 2., "", 84.169, 0.7, 75.27, 0.634}, 
 {"HND", "North America", "Honduras", "2020-12-09", 112792., 1085., 521.143, 
  2961., 11., 4.429, 11387.831, 109.545, 52.616, 298.952, 1.111, 0.447, 1.07, 
  "", "", "", "", "", "", "", "", "", "", "", "", "", "", "", "", "", "", "", 
  "", "", "", "", "", "", "", 81.48, 9.904608*^6, 82.805, 24.9, 4.652, 2.883, 
  4541.795, 16., 240.208, 7.21, 2., "", 84.169, 0.7, 75.27, 0.634}, 
 {"HND", "North America", "Honduras", "2020-12-10", 113207., 415., 492.429, 
  2968., 7., 4.286, 11429.73, 41.9, 49.717, 299.659, 0.707, 0.433, 1.07, "", 
  "", "", "", "", "", "", "", "", "", "", "", "", "", "", "", "", "", "", "", 
  "", "", "", "", "", "", 81.48, 9.904608*^6, 82.805, 24.9, 4.652, 2.883, 
  4541.795, 16., 240.208, 7.21, 2., "", 84.169, 0.7, 75.27, 0.634}, 
 {"HND", "North America", "Honduras", "2020-12-11", 113708., 501., 564., 
  2971., 3., 4.714, 11480.313, 50.583, 56.943, 299.961, 0.303, 0.476, 1.07, 
  "", "", "", "", "", "", "", "", "", "", "", "", "", "", "", "", "", "", "", 
  "", "", "", "", "", "", "", 81.48, 9.904608*^6, 82.805, 24.9, 4.652, 2.883, 
  4541.795, 16., 240.208, 7.21, 2., "", 84.169, 0.7, 75.27, 0.634}, 
 {"HND", "North America", "Honduras", "2020-12-12", 114043., 335., 583.286, 
  2974., 3., 4.714, 11514.136, 33.823, 58.89, 300.264, 0.303, 0.476, 1.07, 
  "", "", "", "", "", "", "", "", "", "", "", "", "", "", "", "", "", "", "", 
  "", "", "", "", "", "", "", 81.48, 9.904608*^6, 82.805, 24.9, 4.652, 2.883, 
  4541.795, 16., 240.208, 7.21, 2., "", 84.169, 0.7, 75.27, 0.634}, 
 {"HND", "North America", "Honduras", "2020-12-13", 114359., 316., 476.571, 
  2975., 1., 4.143, 11546.04, 31.904, 48.116, 300.365, 0.101, 0.418, 1.06, 
  "", "", "", "", "", "", "", "", "", "", "", "", "", "", "", "", "", "", "", 
  "", "", "", "", "", "", "", 81.48, 9.904608*^6, 82.805, 24.9, 4.652, 2.883, 
  4541.795, 16., 240.208, 7.21, 2., "", 84.169, 0.7, 75.27, 0.634}, 
 {"HND", "North America", "Honduras", "2020-12-14", 114642., 283., 517., 
  2989., 14., 6.143, 11574.613, 28.573, 52.198, 301.779, 1.413, 0.62, 1.06, 
  "", "", "", "", "", "", "", "", "", "", "", "", "", "", "", "", "", "", "", 
  "", "", "", "", "", "", "", 81.48, 9.904608*^6, 82.805, 24.9, 4.652, 2.883, 
  4541.795, 16., 240.208, 7.21, 2., "", 84.169, 0.7, 75.27, 0.634}, 
 {"HND", "North America", "Honduras", "2020-12-15", 114943., 301., 462.286, 
  3001., 12., 7.286, 11605.002, 30.39, 46.674, 302.99, 1.212, 0.736, 1.07, 
  "", "", "", "", "", "", "", "", "", "", "", "", "", "", "", "", "", "", "", 
  "", "", "", "", "", "", "", 81.48, 9.904608*^6, 82.805, 24.9, 4.652, 2.883, 
  4541.795, 16., 240.208, 7.21, 2., "", 84.169, 0.7, 75.27, 0.634}, 
 {"HND", "North America", "Honduras", "2020-12-16", 115317., 374., 360.714, 
  3013., 12., 7.429, 11642.763, 37.76, 36.419, 304.202, 1.212, 0.75, 1.07, 
  "", "", "", "", "", "", "", "", "", "", "", "", "", "", "", "", "", "", "", 
  "", "", "", "", "", "", "", 81.48, 9.904608*^6, 82.805, 24.9, 4.652, 2.883, 
  4541.795, 16., 240.208, 7.21, 2., "", 84.169, 0.7, 75.27, 0.634}, 
 {"HND", "North America", "Honduras", "2020-12-17", 115474., 157., 323.857, 
  3021., 8., 7.571, 11658.614, 15.851, 32.698, 305.01, 0.808, 0.764, 1.07, 
  "", "", "", "", "", "", "", "", "", "", "", "", "", "", "", "", "", "", "", 
  "", "", "", "", "", "", "", 81.48, 9.904608*^6, 82.805, 24.9, 4.652, 2.883, 
  4541.795, 16., 240.208, 7.21, 2., "", 84.169, 0.7, 75.27, 0.634}, 
 {"HND", "North America", "Honduras", "2020-12-18", 116212., 738., 357.714, 
  3023., 2., 7.429, 11733.125, 74.511, 36.116, 305.211, 0.202, 0.75, 1.07, 
  "", "", "", "", "", "", "", "", "", "", "", "", "", "", "", "", "", "", "", 
  "", "", "", "", "", "", "", 81.48, 9.904608*^6, 82.805, 24.9, 4.652, 2.883, 
  4541.795, 16., 240.208, 7.21, 2., "", 84.169, 0.7, 75.27, 0.634}, 
 {"HND", "North America", "Honduras", "2020-12-19", 116212., 0., 309.857, 
  3023., 0., 7., 11733.125, 0., 31.284, 305.211, 0., 0.707, 1.07, "", "", "", 
  "", "", "", "", "", "", "", "", "", "", "", "", "", "", "", "", "", "", "", 
  "", "", "", "", 81.48, 9.904608*^6, 82.805, 24.9, 4.652, 2.883, 4541.795, 
  16., 240.208, 7.21, 2., "", 84.169, 0.7, 75.27, 0.634}, 
 {"HND", "North America", "Honduras", "2020-12-20", 117022., 810., 380.429, 
  3027., 4., 7.429, 11814.905, 81.78, 38.409, 305.615, 0.404, 0.75, 1.08, "", 
  "", "", "", "", "", "", "", "", "", "", "", "", "", "", "", "", "", "", "", 
  "", "", "", "", "", "", 81.48, 9.904608*^6, 82.805, 24.9, 4.652, 2.883, 
  4541.795, 16., 240.208, 7.21, 2., "", 84.169, 0.7, 75.27, 0.634}, 
 {"HND", "North America", "Honduras", "2020-12-21", 117190., 168., 364., 
  3034., 7., 6.429, 11831.867, 16.962, 36.751, 306.322, 0.707, 0.649, 1.08, 
  "", "", "", "", "", "", "", "", "", "", "", "", "", "", "", "", "", "", "", 
  "", "", "", "", "", "", "", 81.48, 9.904608*^6, 82.805, 24.9, 4.652, 2.883, 
  4541.795, 16., 240.208, 7.21, 2., "", 84.169, 0.7, 75.27, 0.634}, 
 {"HND", "North America", "Honduras", "2020-12-22", 117588., 398., 377.857, 
  3046., 12., 6.429, 11872.05, 40.183, 38.15, 307.534, 1.212, 0.649, 1.08, 
  "", "", "", "", "", "", "", "", "", "", "", "", "", "", "", "", "", "", "", 
  "", "", "", "", "", "", "", 81.48, 9.904608*^6, 82.805, 24.9, 4.652, 2.883, 
  4541.795, 16., 240.208, 7.21, 2., "", 84.169, 0.7, 75.27, 0.634}, 
 {"HND", "North America", "Honduras", "2020-12-23", 118036., 448., 388.429, 
  3054., 8., 5.857, 11917.281, 45.231, 39.217, 308.341, 0.808, 0.591, 1.08, 
  "", "", "", "", "", "", "", "", "", "", "", "", "", "", "", "", "", "", "", 
  "", "", "", "", "", "", "", 84.26, 9.904608*^6, 82.805, 24.9, 4.652, 2.883, 
  4541.795, 16., 240.208, 7.21, 2., "", 84.169, 0.7, 75.27, 0.634}, 
 {"HND", "North America", "Honduras", "2020-12-24", 118036., 0., 366., 3054., 
  0., 4.714, 11917.281, 0., 36.952, 308.341, 0., 0.476, 1.09, "", "", "", "", 
  "", "", "", "", "", "", "", "", "", "", "", "", "", "", "", "", "", "", "", 
  "", "", "", 84.26, 9.904608*^6, 82.805, 24.9, 4.652, 2.883, 4541.795, 16., 
  240.208, 7.21, 2., "", 84.169, 0.7, 75.27, 0.634}, 
 {"HND", "North America", "Honduras", "2020-12-25", 118659., 623., 349.571, 
  3061., 7., 5.429, 11980.181, 62.9, 35.294, 309.048, 0.707, 0.548, 1.09, "", 
  "", "", "", "", "", "", "", "", "", "", "", "", "", "", "", "", "", "", "", 
  "", "", "", "", "", "", 84.26, 9.904608*^6, 82.805, 24.9, 4.652, 2.883, 
  4541.795, 16., 240.208, 7.21, 2., "", 84.169, 0.7, 75.27, 0.634}, 
 {"HND", "North America", "Honduras", "2020-12-26", 119097., 438., 412.143, 
  3065., 4., 6., 12024.403, 44.222, 41.611, 309.452, 0.404, 0.606, 1.1, "", 
  "", "", "", "", "", "", "", "", "", "", "", "", "", "", "", "", "", "", "", 
  "", "", "", "", "", "", 84.26, 9.904608*^6, 82.805, 24.9, 4.652, 2.883, 
  4541.795, 16., 240.208, 7.21, 2., "", 84.169, 0.7, 75.27, 0.634}, 
 {"HND", "North America", "Honduras", "2020-12-27", 119097., 0., 296.429, 
  3065., 0., 5.429, 12024.403, 0., 29.928, 309.452, 0., 0.548, 1.1, "", "", 
  "", "", "", "", "", "", "", "", "", "", "", "", "", "", "", "", "", "", "", 
  "", "", "", "", "", 84.26, 9.904608*^6, 82.805, 24.9, 4.652, 2.883, 
  4541.795, 16., 240.208, 7.21, 2., "", 84.169, 0.7, 75.27, 0.634}, 
 {"HND", "North America", "Honduras", "2020-12-28", 119713., 616., 360.429, 
  3066., 1., 4.571, 12086.596, 62.193, 36.39, 309.553, 0.101, 0.462, 1.11, 
  "", "", "", "", "", "", "", "", "", "", "", "", "", "", "", "", "", "", "", 
  "", "", "", "", "", "", "", 84.26, 9.904608*^6, 82.805, 24.9, 4.652, 2.883, 
  4541.795, 16., 240.208, 7.21, 2., "", 84.169, 0.7, 75.27, 0.634}, 
 {"HND", "North America", "Honduras", "2020-12-29", 120912., 1199., 474.857, 
  3111., 45., 9.286, 12207.651, 121.055, 47.943, 314.096, 4.543, 0.938, 1.11, 
  "", "", "", "", "", "", "", "", "", "", "", "", "", "", "", "", "", "", "", 
  "", "", "", "", "", "", "", 84.26, 9.904608*^6, 82.805, 24.9, 4.652, 2.883, 
  4541.795, 16., 240.208, 7.21, 2., "", 84.169, 0.7, 75.27, 0.634}, 
 {"HND", "North America", "Honduras", "2020-12-30", 120912., 0., 410.857, 
  3111., 0., 8.143, 12207.651, 0., 41.481, 314.096, 0., 0.822, 1.11, "", "", 
  "", "", "", "", "", "", "", "", "", "", "", "", "", "", "", "", "", "", "", 
  "", "", "", "", "", 84.26, 9.904608*^6, 82.805, 24.9, 4.652, 2.883, 
  4541.795, 16., 240.208, 7.21, 2., "", 84.169, 0.7, 75.27, 0.634}, 
 {"HND", "North America", "Honduras", "2020-12-31", 121827., 915., 541.571, 
  3130., 19., 10.857, 12300.032, 92.381, 54.679, 316.015, 1.918, 1.096, 1.11, 
  "", "", "", "", "", "", "", "", "", "", "", "", "", "", "", "", "", "", "", 
  "", "", "", "", "", "", "", 84.26, 9.904608*^6, 82.805, 24.9, 4.652, 2.883, 
  4541.795, 16., 240.208, 7.21, 2., "", 84.169, 0.7, 75.27, 0.634}, 
 {"HND", "North America", "Honduras", "2021-01-01", 122974., 1147., 616.429, 
  3160., 30., 14.143, 12415.837, 115.805, 62.237, 319.043, 3.029, 1.428, 
  1.11, "", "", "", "", "", "", "", "", "", "", "", "", "", "", "", "", "", 
  "", "", "", "", "", "", "", "", "", 84.26, 9.904608*^6, 82.805, 24.9, 
  4.652, 2.883, 4541.795, 16., 240.208, 7.21, 2., "", 84.169, 0.7, 75.27, 
  0.634}, {"HND", "North America", "Honduras", "2021-01-02", 123144., 170., 
  578.143, 3173., 13., 15.429, 12433.001, 17.164, 58.371, 320.356, 1.313, 
  1.558, 1.11, "", "", "", "", "", "", "", "", "", "", "", "", "", "", "", 
  "", "", "", "", "", "", "", "", "", "", "", 84.26, 9.904608*^6, 82.805, 
  24.9, 4.652, 2.883, 4541.795, 16., 240.208, 7.21, 2., "", 84.169, 0.7, 
  75.27, 0.634}, {"HND", "North America", "Honduras", "2021-01-03", 123369., 
  225., 610.286, 3180., 7., 16.429, 12455.718, 22.717, 61.616, 321.063, 
  0.707, 1.659, 1.11, "", "", "", "", "", "", "", "", "", "", "", "", "", "", 
  "", "", "", "", "", "", "", "", "", "", "", "", 84.26, 9.904608*^6, 82.805, 
  24.9, 4.652, 2.883, 4541.795, 16., 240.208, 7.21, 2., "", 84.169, 0.7, 
  75.27, 0.634}, {"HND", "North America", "Honduras", "2021-01-04", 123398., 
  29., 526.429, 3181., 1., 16.429, 12458.646, 2.928, 53.15, 321.164, 0.101, 
  1.659, 1.11, "", "", "", "", "", "", "", "", "", "", "", "", "", "", "", 
  "", "", "", "", "", "", "", "", "", "", "", 84.26, 9.904608*^6, 82.805, 
  24.9, 4.652, 2.883, 4541.795, 16., 240.208, 7.21, 2., "", 84.169, 0.7, 
  75.27, 0.634}, {"HND", "North America", "Honduras", "2021-01-05", 123822., 
  424., 415.714, 3186., 5., 10.714, 12501.454, 42.808, 41.972, 321.668, 
  0.505, 1.082, 1.12, "", "", "", "", "", "", "", "", "", "", "", "", "", "", 
  "", "", "", "", "", "", "", "", "", "", "", "", 84.26, 9.904608*^6, 82.805, 
  24.9, 4.652, 2.883, 4541.795, 16., 240.208, 7.21, 2., "", 84.169, 0.7, 
  75.27, 0.634}, {"HND", "North America", "Honduras", "2021-01-06", 124899., 
  1077., 569.571, 3192., 6., 11.571, 12610.191, 108.737, 57.506, 322.274, 
  0.606, 1.168, 1.12, "", "", "", "", "", "", "", "", "", "", "", "", "", "", 
  "", "", "", "", "", "", "", "", "", "", "", "", 84.26, 9.904608*^6, 82.805, 
  24.9, 4.652, 2.883, 4541.795, 16., 240.208, 7.21, 2., "", 84.169, 0.7, 
  75.27, 0.634}, {"HND", "North America", "Honduras", "2021-01-07", 125118., 
  219., 470.143, 3200., 8., 10., 12632.302, 22.111, 47.467, 323.082, 0.808, 
  1.01, 1.12, "", "", "", "", "", "", "", "", "", "", "", "", "", "", "", "", 
  "", "", "", "", "", "", "", "", "", "", 84.26, 9.904608*^6, 82.805, 24.9, 
  4.652, 2.883, 4541.795, 16., 240.208, 7.21, 2., "", 84.169, 0.7, 75.27, 
  0.634}, {"HND", "North America", "Honduras", "2021-01-08", 125557., 439., 
  369., 3244., 44., 12., 12676.625, 44.323, 37.255, 327.524, 4.442, 1.212, 
  1.12, "", "", "", "", "", "", "", "", "", "", "", "", "", "", "", "", "", 
  "", "", "", "", "", "", "", "", "", 84.26, 9.904608*^6, 82.805, 24.9, 
  4.652, 2.883, 4541.795, 16., 240.208, 7.21, 2., "", 84.169, 0.7, 75.27, 
  0.634}, {"HND", "North America", "Honduras", "2021-01-09", 126943., 1386., 
  542.714, 3264., 20., 13., 12816.56, 139.935, 54.794, 329.544, 2.019, 1.313, 
  1.13, "", "", "", "", "", "", "", "", "", "", "", "", "", "", "", "", "", 
  "", "", "", "", "", "", "", "", "", 84.26, 9.904608*^6, 82.805, 24.9, 
  4.652, 2.883, 4541.795, 16., 240.208, 7.21, 2., "", 84.169, 0.7, 75.27, 
  0.634}, {"HND", "North America", "Honduras", "2021-01-10", 127945., 1002., 
  653.714, 3273., 9., 13.286, 12917.725, 101.165, 66.001, 330.452, 0.909, 
  1.341, 1.13, "", "", "", "", "", "", "", "", "", "", "", "", "", "", "", 
  "", "", "", "", "", "", "", "", "", "", "", 87.96, 9.904608*^6, 82.805, 
  24.9, 4.652, 2.883, 4541.795, 16., 240.208, 7.21, 2., "", 84.169, 0.7, 
  75.27, 0.634}, {"HND", "North America", "Honduras", "2021-01-11", 128701., 
  756., 757.571, 3285., 12., 14.857, 12994.053, 76.328, 76.487, 331.664, 
  1.212, 1.5, 1.12, "", "", "", "", "", "", "", "", "", "", "", "", "", "", 
  "", "", "", "", "", "", "", "", "", "", "", "", 87.96, 9.904608*^6, 82.805, 
  24.9, 4.652, 2.883, 4541.795, 16., 240.208, 7.21, 2., "", 84.169, 0.7, 
  75.27, 0.634}, {"HND", "North America", "Honduras", "2021-01-12", 129805., 
  1104., 854.714, 3294., 9., 15.429, 13105.516, 111.463, 86.295, 332.572, 
  0.909, 1.558, 1.12, "", "", "", "", "", "", "", "", "", "", "", "", "", "", 
  "", "", "", "", "", "", "", "", "", "", "", "", 87.96, 9.904608*^6, 82.805, 
  24.9, 4.652, 2.883, 4541.795, 16., 240.208, 7.21, 2., "", 84.169, 0.7, 
  75.27, 0.634}, {"HND", "North America", "Honduras", "2021-01-13", 131009., 
  1204., 872.857, 3320., 26., 18.286, 13227.076, 121.56, 88.126, 335.198, 
  2.625, 1.846, 1.12, "", "", "", "", "", "", "", "", "", "", "", "", "", "", 
  "", "", "", "", "", "", "", "", "", "", "", "", 87.96, 9.904608*^6, 82.805, 
  24.9, 4.652, 2.883, 4541.795, 16., 240.208, 7.21, 2., "", 84.169, 0.7, 
  75.27, 0.634}, {"HND", "North America", "Honduras", "2021-01-14", 131963., 
  954., 977.857, 3335., 15., 19.286, 13323.395, 96.319, 98.727, 336.712, 
  1.514, 1.947, 1.11, "", "", "", "", "", "", "", "", "", "", "", "", "", "", 
  "", "", "", "", "", "", "", "", "", "", "", "", 87.96, 9.904608*^6, 82.805, 
  24.9, 4.652, 2.883, 4541.795, 16., 240.208, 7.21, 2., "", 84.169, 0.7, 
  75.27, 0.634}, {"HND", "North America", "Honduras", "2021-01-15", 132412., 
  449., 979.286, 3344., 9., 14.286, 13368.727, 45.332, 98.872, 337.621, 
  0.909, 1.442, 1.11, "", "", "", "", "", "", "", "", "", "", "", "", "", "", 
  "", "", "", "", "", "", "", "", "", "", "", "", 87.96, 9.904608*^6, 82.805, 
  24.9, 4.652, 2.883, 4541.795, 16., 240.208, 7.21, 2., "", 84.169, 0.7, 
  75.27, 0.634}, {"HND", "North America", "Honduras", "2021-01-16", 133507., 
  1095., 937.714, 3348., 4., 12., 13479.282, 110.555, 94.675, 338.024, 0.404, 
  1.212, 1.11, "", "", "", "", "", "", "", "", "", "", "", "", "", "", "", 
  "", "", "", "", "", "", "", "", "", "", "", 87.96, 9.904608*^6, 82.805, 
  24.9, 4.652, 2.883, 4541.795, 16., 240.208, 7.21, 2., "", 84.169, 0.7, 
  75.27, 0.634}, {"HND", "North America", "Honduras", "2021-01-17", 134111., 
  604., 880.857, 3354., 6., 11.571, 13540.263, 60.982, 88.934, 338.63, 0.606, 
  1.168, 1.1, "", "", "", "", "", "", "", "", "", "", "", "", "", "", "", "", 
  "", "", "", "", "", "", "", "", "", "", 87.96, 9.904608*^6, 82.805, 24.9, 
  4.652, 2.883, 4541.795, 16., 240.208, 7.21, 2., "", 84.169, 0.7, 75.27, 
  0.634}, {"HND", "North America", "Honduras", "2021-01-18", 134938., 827., 
  891., 3368., 14., 11.857, 13623.76, 83.496, 89.958, 340.044, 1.413, 1.197, 
  1.1, "", "", "", "", "", "", "", "", "", "", "", "", "", "", "", "", "", 
  "", "", "", "", "", "", "", "", "", 87.96, 9.904608*^6, 82.805, 24.9, 
  4.652, 2.883, 4541.795, 16., 240.208, 7.21, 2., "", 84.169, 0.7, 75.27, 
  0.634}, {"HND", "North America", "Honduras", "2021-01-19", 136068., 1130., 
  894.714, 3391., 23., 13.857, 13737.848, 114.088, 90.333, 342.366, 2.322, 
  1.399, 1.1, "", "", "", "", "", "", "", "", "", "", "", "", "", "", "", "", 
  "", "", "", "", "", "", "", "", "", "", 87.96, 9.904608*^6, 82.805, 24.9, 
  4.652, 2.883, 4541.795, 16., 240.208, 7.21, 2., "", 84.169, 0.7, 75.27, 
  0.634}, {"HND", "North America", "Honduras", "2021-01-20", 136898., 830., 
  841.286, 3406., 15., 12.286, 13821.647, 83.799, 84.939, 343.88, 1.514, 
  1.24, 1.09, "", "", "", "", "", "", "", "", "", "", "", "", "", "", "", "", 
  "", "", "", "", "", "", "", "", "", "", 87.96, 9.904608*^6, 82.805, 24.9, 
  4.652, 2.883, 4541.795, 16., 240.208, 7.21, 2., "", 84.169, 0.7, 75.27, 
  0.634}, {"HND", "North America", "Honduras", "2021-01-21", 138044., 1146., 
  868.714, 3422., 16., 12.429, 13937.351, 115.704, 87.708, 345.496, 1.615, 
  1.255, 1.09, "", "", "", "", "", "", "", "", "", "", "", "", "", "", "", 
  "", "", "", "", "", "", "", "", "", "", "", 87.96, 9.904608*^6, 82.805, 
  24.9, 4.652, 2.883, 4541.795, 16., 240.208, 7.21, 2., "", 84.169, 0.7, 
  75.27, 0.634}, {"HND", "North America", "Honduras", "2021-01-22", 139182., 
  1138., 967.143, 3439., 17., 13.571, 14052.247, 114.896, 97.646, 347.212, 
  1.716, 1.37, 1.09, "", "", "", "", "", "", "", "", "", "", "", "", "", "", 
  "", "", "", "", "", "", "", "", "", "", "", "", 87.96, 9.904608*^6, 82.805, 
  24.9, 4.652, 2.883, 4541.795, 16., 240.208, 7.21, 2., "", 84.169, 0.7, 
  75.27, 0.634}, {"HND", "North America", "Honduras", "2021-01-23", 140238., 
  1056., 961.571, 3441., 2., 13.286, 14158.864, 106.617, 97.083, 347.414, 
  0.202, 1.341, 1.08, "", "", "", "", "", "", "", "", "", "", "", "", "", "", 
  "", "", "", "", "", "", "", "", "", "", "", "", 87.96, 9.904608*^6, 82.805, 
  24.9, 4.652, 2.883, 4541.795, 16., 240.208, 7.21, 2., "", 84.169, 0.7, 
  75.27, 0.634}, {"HND", "North America", "Honduras", "2021-01-24", 140929., 
  691., 974., 3447., 6., 13.286, 14228.63, 69.766, 98.338, 348.02, 0.606, 
  1.341, 1.08, "", "", "", "", "", "", "", "", "", "", "", "", "", "", "", 
  "", "", "", "", "", "", "", "", "", "", "", 87.96, 9.904608*^6, 82.805, 
  24.9, 4.652, 2.883, 4541.795, 16., 240.208, 7.21, 2., "", 84.169, 0.7, 
  75.27, 0.634}, {"HND", "North America", "Honduras", "2021-01-25", 141984., 
  1055., 1006.571, 3462., 15., 13.429, 14335.146, 106.516, 101.627, 349.534, 
  1.514, 1.356, 1.07, "", "", "", "", "", "", "", "", "", "", "", "", "", "", 
  "", "", "", "", "", "", "", "", "", "", "", "", 87.96, 9.904608*^6, 82.805, 
  24.9, 4.652, 2.883, 4541.795, 16., 240.208, 7.21, 2., "", 84.169, 0.7, 
  75.27, 0.634}, {"HND", "North America", "Honduras", "2021-01-26", 142880., 
  896., 973.143, 3486., 24., 13.571, 14425.609, 90.463, 98.252, 351.957, 
  2.423, 1.37, 1.07, "", "", "", "", "", "", "", "", "", "", "", "", "", "", 
  "", "", "", "", "", "", "", "", "", "", "", "", 87.96, 9.904608*^6, 82.805, 
  24.9, 4.652, 2.883, 4541.795, 16., 240.208, 7.21, 2., "", 84.169, 0.7, 
  75.27, 0.634}, {"HND", "North America", "Honduras", "2021-01-27", 144007., 
  1127., 1015.571, 3512., 26., 15.143, 14539.394, 113.785, 102.535, 354.582, 
  2.625, 1.529, 1.07, "", "", "", "", "", "", "", "", "", "", "", "", "", "", 
  "", "", "", "", "", "", "", "", "", "", "", "", 87.96, 9.904608*^6, 82.805, 
  24.9, 4.652, 2.883, 4541.795, 16., 240.208, 7.21, 2., "", 84.169, 0.7, 
  75.27, 0.634}, {"HND", "North America", "Honduras", "2021-01-28", 144992., 
  985., 992.571, 3549., 37., 18.143, 14638.843, 99.449, 100.213, 358.318, 
  3.736, 1.832, 1.06, "", "", "", "", "", "", "", "", "", "", "", "", "", "", 
  "", "", "", "", "", "", "", "", "", "", "", "", 87.96, 9.904608*^6, 82.805, 
  24.9, 4.652, 2.883, 4541.795, 16., 240.208, 7.21, 2., "", 84.169, 0.7, 
  75.27, 0.634}, {"HND", "North America", "Honduras", "2021-01-29", 146110., 
  1118., 989.714, 3575., 26., 19.429, 14751.72, 112.877, 99.925, 360.943, 
  2.625, 1.962, 1.06, "", "", "", "", "", "", "", "", "", "", "", "", "", "", 
  "", "", "", "", "", "", "", "", "", "", "", "", 87.96, 9.904608*^6, 82.805, 
  24.9, 4.652, 2.883, 4541.795, 16., 240.208, 7.21, 2., "", 84.169, 0.7, 
  75.27, 0.634}, {"HND", "North America", "Honduras", "2021-01-30", 147100., 
  990., 980.286, 3592., 17., 21.571, 14851.673, 99.953, 98.973, 362.659, 
  1.716, 2.178, 1.06, "", "", "", "", "", "", "", "", "", "", "", "", "", "", 
  "", "", "", "", "", "", "", "", "", "", "", "", 87.96, 9.904608*^6, 82.805, 
  24.9, 4.652, 2.883, 4541.795, 16., 240.208, 7.21, 2., "", 84.169, 0.7, 
  75.27, 0.634}, {"HND", "North America", "Honduras", "2021-01-31", 147843., 
  743., 987.714, 3610., 18., 23.286, 14926.689, 75.016, 99.723, 364.477, 
  1.817, 2.351, 1.05, "", "", "", "", "", "", "", "", "", "", "", "", "", "", 
  "", "", "", "", "", "", "", "", "", "", "", "", 89.81, 9.904608*^6, 82.805, 
  24.9, 4.652, 2.883, 4541.795, 16., 240.208, 7.21, 2., "", 84.169, 0.7, 
  75.27, 0.634}, {"HND", "North America", "Honduras", "2021-02-01", 147843., 
  0., 837., 3610., 0., 21.143, 14926.689, 0., 84.506, 364.477, 0., 2.135, 
  1.05, "", "", "", "", "", "", "", "", "", "", "", "", "", "", "", "", "", 
  "", "", "", "", "", "", "", "", "", 89.81, 9.904608*^6, 82.805, 24.9, 
  4.652, 2.883, 4541.795, 16., 240.208, 7.21, 2., "", 84.169, 0.7, 75.27, 
  0.634}, {"HND", "North America", "Honduras", "2021-02-02", 148951., 1108., 
  867.286, 3614., 4., 18.286, 15038.556, 111.867, 87.564, 364.881, 0.404, 
  1.846, 1.05, "", "", "", "", "", "", "", "", "", "", "", "", "", "", "", 
  "", "", "", "", "", "", "", "", "", "", "", 87.96, 9.904608*^6, 82.805, 
  24.9, 4.652, 2.883, 4541.795, 16., 240.208, 7.21, 2., "", 84.169, 0.7, 
  75.27, 0.634}, {"HND", "North America", "Honduras", "2021-02-03", 151103., 
  2152., 1013.714, 3662., 48., 21.429, 15255.828, 217.273, 102.348, 369.727, 
  4.846, 2.163, 1.04, "", "", "", "", "", "", "", "", "", "", "", "", "", "", 
  "", "", "", "", "", "", "", "", "", "", "", "", 87.96, 9.904608*^6, 82.805, 
  24.9, 4.652, 2.883, 4541.795, 16., 240.208, 7.21, 2., "", 84.169, 0.7, 
  75.27, 0.634}, {"HND", "North America", "Honduras", "2021-02-04", 152225., 
  1122., 1033.286, 3669., 7., 17.143, 15369.109, 113.281, 104.324, 370.434, 
  0.707, 1.731, 1.04, "", "", "", "", "", "", "", "", "", "", "", "", "", "", 
  "", "", "", "", "", "", "", "", "", "", "", "", 87.96, 9.904608*^6, 82.805, 
  24.9, 4.652, 2.883, 4541.795, 16., 240.208, 7.21, 2., "", 84.169, 0.7, 
  75.27, 0.634}, {"HND", "North America", "Honduras", "2021-02-05", 153253., 
  1028., 1020.429, 3694., 25., 17., 15472.899, 103.79, 103.026, 372.958, 
  2.524, 1.716, 1.03, "", "", "", "", "", "", "", "", "", "", "", "", "", "", 
  "", "", "", "", "", "", "", "", "", "", "", "", 87.96, 9.904608*^6, 82.805, 
  24.9, 4.652, 2.883, 4541.795, 16., 240.208, 7.21, 2., "", 84.169, 0.7, 
  75.27, 0.634}, {"HND", "North America", "Honduras", "2021-02-06", 153905., 
  652., 972.143, 3710., 16., 16.857, 15538.727, 65.828, 98.151, 374.573, 
  1.615, 1.702, 1.03, "", "", "", "", "", "", "", "", "", "", "", "", "", "", 
  "", "", "", "", "", "", "", "", "", "", "", "", 87.96, 9.904608*^6, 82.805, 
  24.9, 4.652, 2.883, 4541.795, 16., 240.208, 7.21, 2., "", 84.169, 0.7, 
  75.27, 0.634}, {"HND", "North America", "Honduras", "2021-02-07", 154568., 
  663., 960.714, 3721., 11., 15.857, 15605.666, 66.939, 96.997, 375.684, 
  1.111, 1.601, 1.02, "", "", "", "", "", "", "", "", "", "", "", "", "", "", 
  "", "", "", "", "", "", "", "", "", "", "", "", 87.96, 9.904608*^6, 82.805, 
  24.9, 4.652, 2.883, 4541.795, 16., 240.208, 7.21, 2., "", 84.169, 0.7, 
  75.27, 0.634}, {"HND", "North America", "Honduras", "2021-02-08", 155735., 
  1167., 1127.429, 3742., 21., 18.857, 15723.49, 117.824, 113.829, 377.804, 
  2.12, 1.904, 1.02, "", "", "", "", "", "", "", "", "", "", "", "", "", "", 
  "", "", "", "", "", "", "", "", "", "", "", "", 87.96, 9.904608*^6, 82.805, 
  24.9, 4.652, 2.883, 4541.795, 16., 240.208, 7.21, 2., "", 84.169, 0.7, 
  75.27, 0.634}, {"HND", "North America", "Honduras", "2021-02-09", 156606., 
  871., 1093.571, 3789., 47., 25., 15811.428, 87.939, 110.41, 382.549, 4.745, 
  2.524, 1.02, "", "", "", "", "", "", "", "", "", "", "", "", "", "", "", 
  "", "", "", "", "", "", "", "", "", "", "", 87.96, 9.904608*^6, 82.805, 
  24.9, 4.652, 2.883, 4541.795, 16., 240.208, 7.21, 2., "", 84.169, 0.7, 
  75.27, 0.634}, {"HND", "North America", "Honduras", "2021-02-10", 157468., 
  862., 909.286, 3806., 17., 20.571, 15898.459, 87.03, 91.804, 384.266, 
  1.716, 2.077, 1.01, "", "", "", "", "", "", "", "", "", "", "", "", "", "", 
  "", "", "", "", "", "", "", "", "", "", "", "", 87.96, 9.904608*^6, 82.805, 
  24.9, 4.652, 2.883, 4541.795, 16., 240.208, 7.21, 2., "", 84.169, 0.7, 
  75.27, 0.634}, {"HND", "North America", "Honduras", "2021-02-11", 158355., 
  887., 875.714, 3838., 32., 24.143, 15988.013, 89.554, 88.415, 387.496, 
  3.231, 2.438, 1.01, "", "", "", "", "", "", "", "", "", "", "", "", "", "", 
  "", "", "", "", "", "", "", "", "", "", "", "", 87.96, 9.904608*^6, 82.805, 
  24.9, 4.652, 2.883, 4541.795, 16., 240.208, 7.21, 2., "", 84.169, 0.7, 
  75.27, 0.634}, {"HND", "North America", "Honduras", "2021-02-12", 159024., 
  669., 824.429, 3848., 10., 22., 16055.557, 67.544, 83.237, 388.506, 1.01, 
  2.221, 1.01, "", "", "", "", "", "", "", "", "", "", "", "", "", "", "", 
  "", "", "", "", "", "", "", "", "", "", "", "", 9.904608*^6, 82.805, 24.9, 
  4.652, 2.883, 4541.795, 16., 240.208, 7.21, 2., "", 84.169, 0.7, 75.27, 
  0.634}, {"HND", "North America", "Honduras", "2021-02-13", 159788., 764., 
  840.429, 3857., 9., 21., 16132.693, 77.136, 84.852, 389.415, 0.909, 2.12, 
  1., "", "", "", "", "", "", "", "", "", "", "", "", "", "", "", "", "", "", 
  "", "", "", "", "", "", "", "", 79.63, 9.904608*^6, 82.805, 24.9, 4.652, 
  2.883, 4541.795, 16., 240.208, 7.21, 2., "", 84.169, 0.7, 75.27, 0.634}, 
 {"HND", "North America", "Honduras", "2021-02-14", 160171., 383., 800.429, 
  3866., 9., 20.714, 16171.362, 38.669, 80.814, 390.323, 0.909, 2.091, 1., 
  "", "", "", "", "", "", "", "", "", "", "", "", "", "", "", "", "", "", "", 
  "", "", "", "", "", "", "", 79.63, 9.904608*^6, 82.805, 24.9, 4.652, 2.883, 
  4541.795, 16., 240.208, 7.21, 2., "", 84.169, 0.7, 75.27, 0.634}, 
 {"HND", "North America", "Honduras", "2021-02-15", 160983., 812., 749.714, 
  3893., 27., 21.571, 16253.344, 81.982, 75.693, 393.049, 2.726, 2.178, 1., 
  "", "", "", "", "", "", "", "", "", "", "", "", "", "", "", "", "", "", "", 
  "", "", "", "", "", "", "", 79.63, 9.904608*^6, 82.805, 24.9, 4.652, 2.883, 
  4541.795, 16., 240.208, 7.21, 2., "", 84.169, 0.7, 75.27, 0.634}, 
 {"HND", "North America", "Honduras", "2021-02-16", 161727., 744., 731.571, 
  3913., 20., 17.714, 16328.46, 75.117, 73.862, 395.069, 2.019, 1.788, 1., 
  "", "", "", "", "", "", "", "", "", "", "", "", "", "", "", "", "", "", "", 
  "", "", "", "", "", "", "", 79.63, 9.904608*^6, 82.805, 24.9, 4.652, 2.883, 
  4541.795, 16., 240.208, 7.21, 2., "", 84.169, 0.7, 75.27, 0.634}, 
 {"HND", "North America", "Honduras", "2021-02-17", 162584., 857., 730.857, 
  3933., 20., 18.143, 16414.986, 86.525, 73.79, 397.088, 2.019, 1.832, 1., 
  "", "", "", "", "", "", "", "", "", "", "", "", "", "", "", "", "", "", "", 
  "", "", "", "", "", "", "", 79.63, 9.904608*^6, 82.805, 24.9, 4.652, 2.883, 
  4541.795, 16., 240.208, 7.21, 2., "", 84.169, 0.7, 75.27, 0.634}, 
 {"HND", "North America", "Honduras", "2021-02-18", 163305., 721., 707.143, 
  3965., 32., 18.143, 16487.78, 72.794, 71.395, 400.319, 3.231, 1.832, 1., 
  "", "", "", "", "", "", "", "", "", "", "", "", "", "", "", "", "", "", "", 
  "", "", "", "", "", "", "", 79.63, 9.904608*^6, 82.805, 24.9, 4.652, 2.883, 
  4541.795, 16., 240.208, 7.21, 2., "", 84.169, 0.7, 75.27, 0.634}, 
 {"HND", "North America", "Honduras", "2021-02-19", 164077., 772., 721.857, 
  3975., 10., 18.143, 16565.724, 77.944, 72.881, 401.328, 1.01, 1.832, 1., 
  "", "", "", "", "", "", "", "", "", "", "", "", "", "", "", "", "", "", "", 
  "", "", "", "", "", "", "", 79.63, 9.904608*^6, 82.805, 24.9, 4.652, 2.883, 
  4541.795, 16., 240.208, 7.21, 2., "", 84.169, 0.7, 75.27, 0.634}, 
 {"HND", "North America", "Honduras", "2021-02-20", 164495., 418., 672.429, 
  3992., 17., 19.286, 16607.926, 42.203, 67.89, 403.045, 1.716, 1.947, 0.99, 
  "", "", "", "", "", "", "", "", "", "", "", "", "", "", "", "", "", "", "", 
  "", "", "", "", "", "", "", 79.63, 9.904608*^6, 82.805, 24.9, 4.652, 2.883, 
  4541.795, 16., 240.208, 7.21, 2., "", 84.169, 0.7, 75.27, 0.634}, 
 {"HND", "North America", "Honduras", "2021-02-21", 165095., 600., 703.429, 
  3996., 4., 18.571, 16668.504, 60.578, 71.02, 403.449, 0.404, 1.875, 0.99, 
  "", "", "", "", "", "", "", "", "", "", "", "", "", "", "", "", "", "", "", 
  "", "", "", "", "", "", "", 79.63, 9.904608*^6, 82.805, 24.9, 4.652, 2.883, 
  4541.795, 16., 240.208, 7.21, 2., "", 84.169, 0.7, 75.27, 0.634}, 
 {"HND", "North America", "Honduras", "2021-02-22", 165737., 642., 679.143, 
  4024., 28., 18.714, 16733.323, 64.818, 68.568, 406.276, 2.827, 1.889, 0.99, 
  "", "", "", "", "", "", "", "", "", "", "", "", "", "", "", "", "", "", "", 
  "", "", "", "", "", "", "", 79.63, 9.904608*^6, 82.805, 24.9, 4.652, 2.883, 
  4541.795, 16., 240.208, 7.21, 2., "", 84.169, 0.7, 75.27, 0.634}, 
 {"HND", "North America", "Honduras", "2021-02-23", 166547., 810., 688.571, 
  4040., 16., 18.143, 16815.103, 81.78, 69.52, 407.891, 1.615, 1.832, 0.99, 
  "", "", "", "", "", "", "", "", "", "", "", "", "", "", "", "", "", "", "", 
  "", "", "", "", "", "", "", 82.41, 9.904608*^6, 82.805, 24.9, 4.652, 2.883, 
  4541.795, 16., 240.208, 7.21, 2., "", 84.169, 0.7, 75.27, 0.634}, 
 {"HND", "North America", "Honduras", "2021-02-24", 167494., 947., 701.429, 
  4076., 36., 20.429, 16910.715, 95.612, 70.818, 411.526, 3.635, 2.063, 0.99, 
  "", "", "", "", "", "", "", "", "", "", "", "", "", "", "", "", "", "", "", 
  "", "", "", "", "", "", "", 82.41, 9.904608*^6, 82.805, 24.9, 4.652, 2.883, 
  4541.795, 16., 240.208, 7.21, 2., "", 84.169, 0.7, 75.27, 0.634}, 
 {"HND", "North America", "Honduras", "2021-02-25", 168243., 749., 705.429, 
  4099., 23., 19.143, 16986.336, 75.621, 71.222, 413.848, 2.322, 1.933, 0.99, 
  "", "", "", "", "", "", "", "", "", "", "", "", "", "", "", "", "", "", "", 
  "", "", "", "", "", "", "", 82.41, 9.904608*^6, 82.805, 24.9, 4.652, 2.883, 
  4541.795, 16., 240.208, 7.21, 2., "", 84.169, 0.7, 75.27, 0.634}, 
 {"HND", "North America", "Honduras", "2021-02-26", 168911., 668., 690.571, 
  4117., 18., 20.286, 17053.779, 67.443, 69.722, 415.665, 1.817, 2.048, 0.99, 
  "", "", "", "", "", "", "", "", "", "", "", "", "", "", "", "", "", "", "", 
  "", "", "", "", "", "", "", 82.41, 9.904608*^6, 82.805, 24.9, 4.652, 2.883, 
  4541.795, 16., 240.208, 7.21, 2., "", 84.169, 0.7, 75.27, 0.634}, 
 {"HND", "North America", "Honduras", "2021-02-27", 169754., 843., 751.286, 
  4141., 24., 21.286, 17138.891, 85.112, 75.852, 418.088, 2.423, 2.149, 0.99, 
  "", "", "", "", "", "", "", "", "", "", "", "", "", "", "", "", "", "", "", 
  "", "", "", "", "", "", "", 82.41, 9.904608*^6, 82.805, 24.9, 4.652, 2.883, 
  4541.795, 16., 240.208, 7.21, 2., "", 84.169, 0.7, 75.27, 0.634}, 
 {"HND", "North America", "Honduras", "2021-02-28", 170304., 550., 744.143, 
  4151., 10., 22.143, 17194.421, 55.53, 75.131, 419.098, 1.01, 2.236, 0.99, 
  "", "", "", "", "", "", "", "", "", "", "", "", "", "", "", "", "", 2684., 
  2684., "", "", "", 0.03, 0.03, "", "", 82.41, 9.904608*^6, 82.805, 24.9, 
  4.652, 2.883, 4541.795, 16., 240.208, 7.21, 2., "", 84.169, 0.7, 75.27, 
  0.634}, {"HND", "North America", "Honduras", "2021-03-01", 170985., 681., 
  749.714, 4174., 23., 21.429, 17263.177, 68.756, 75.693, 421.42, 2.322, 
  2.163, 0.99, "", "", "", "", "", "", "", "", "", "", "", "", "", "", "", 
  "", "", "", "", "", "", 276., "", "", "", 28., 82.41, 9.904608*^6, 82.805, 
  24.9, 4.652, 2.883, 4541.795, 16., 240.208, 7.21, 2., "", 84.169, 0.7, 
  75.27, 0.634}, {"HND", "North America", "Honduras", "2021-03-02", 171758., 
  773., 744.429, 4187., 13., 21., 17341.221, 78.044, 75.16, 422.733, 1.313, 
  2.12, 0.99, "", "", "", "", "", "", "", "", "", "", "", "", "", "", "", "", 
  "", "", "", "", "", 276., "", "", "", 28., 82.41, 9.904608*^6, 82.805, 
  24.9, 4.652, 2.883, 4541.795, 16., 240.208, 7.21, 2., "", 84.169, 0.7, 
  75.27, 0.634}, {"HND", "North America", "Honduras", "2021-03-03", 172100., 
  342., 658., 4214., 27., 19.714, 17375.751, 34.529, 66.434, 425.459, 2.726, 
  1.99, 0.99, "", "", "", "", "", "", "", "", "", "", "", "", "", "", "", "", 
  "", "", "", "", "", 276., "", "", "", 28., 82.41, 9.904608*^6, 82.805, 
  24.9, 4.652, 2.883, 4541.795, 16., 240.208, 7.21, 2., "", 84.169, 0.7, 
  75.27, 0.634}, {"HND", "North America", "Honduras", "2021-03-04", 172577., 
  477., 619.143, 4231., 17., 18.857, 17423.91, 48.159, 62.511, 427.175, 
  1.716, 1.904, 0.99, "", "", "", "", "", "", "", "", "", "", "", "", "", "", 
  "", "", "", "", "", "", "", 276., "", "", "", 28., 82.41, 9.904608*^6, 
  82.805, 24.9, 4.652, 2.883, 4541.795, 16., 240.208, 7.21, 2., "", 84.169, 
  0.7, 75.27, 0.634}, {"HND", "North America", "Honduras", "2021-03-05", 
  172577., 0., 523.714, 4231., 0., 16.286, 17423.91, 0., 52.876, 427.175, 0., 
  1.644, 0.99, "", "", "", "", "", "", "", "", "", "", "", "", "", "", "", 
  "", "", "", "", "", "", 276., "", "", "", 28., 82.41, 9.904608*^6, 82.805, 
  24.9, 4.652, 2.883, 4541.795, 16., 240.208, 7.21, 2., "", 84.169, 0.7, 
  75.27, 0.634}, {"HND", "North America", "Honduras", "2021-03-06", 173020., 
  443., 466.571, 4247., 16., 15.143, 17468.637, 44.727, 47.107, 428.79, 
  1.615, 1.529, 0.99, "", "", "", "", "", "", "", "", "", "", "", "", "", "", 
  "", "", "", "", "", "", "", 276., "", "", "", 28., 82.41, 9.904608*^6, 
  82.805, 24.9, 4.652, 2.883, 4541.795, 16., 240.208, 7.21, 2., "", 84.169, 
  0.7, 75.27, 0.634}, {"HND", "North America", "Honduras", "2021-03-07", 
  173729., 709., 489.286, 4260., 13., 15.571, 17540.22, 71.583, 49.4, 
  430.103, 1.313, 1.572, 1., "", "", "", "", "", "", "", "", "", "", "", "", 
  "", "", "", "", "", "", "", "", "", 276., "", "", "", 28., 82.41, 
  9.904608*^6, 82.805, 24.9, 4.652, 2.883, 4541.795, 16., 240.208, 7.21, 2., 
  "", 84.169, 0.7, 75.27, 0.634}, {"HND", "North America", "Honduras", 
  "2021-03-08", 174243., 514., 465.429, 4283., 23., 15.571, 17592.115, 
  51.895, 46.991, 432.425, 2.322, 1.572, 1., "", "", "", "", "", "", "", "", 
  "", "", "", "", "", "", "", "", "", "", "", "", "", 276., "", "", "", 28., 
  82.41, 9.904608*^6, 82.805, 24.9, 4.652, 2.883, 4541.795, 16., 240.208, 
  7.21, 2., "", 84.169, 0.7, 75.27, 0.634}, {"HND", "North America", 
  "Honduras", "2021-03-09", 174508., 265., 392.857, 4297., 14., 15.714, 
  17618.87, 26.755, 39.664, 433.838, 1.413, 1.587, 1., "", "", "", "", "", 
  "", "", "", "", "", "", "", "", "", "", "", "", "", "", "", "", 276., "", 
  "", "", 28., 82.41, 9.904608*^6, 82.805, 24.9, 4.652, 2.883, 4541.795, 16., 
  240.208, 7.21, 2., "", 84.169, 0.7, 75.27, 0.634}, 
 {"HND", "North America", "Honduras", "2021-03-10", 175442., 934., 477.429, 
  4301., 4., 12.429, 17713.169, 94.3, 48.203, 434.242, 0.404, 1.255, 1.01, 
  "", "", "", "", "", "", "", "", "", "", "", "", "", "", "", "", "", "", "", 
  "", "", 276., "", "", "", 28., 82.41, 9.904608*^6, 82.805, 24.9, 4.652, 
  2.883, 4541.795, 16., 240.208, 7.21, 2., "", 84.169, 0.7, 75.27, 0.634}, 
 {"HND", "North America", "Honduras", "2021-03-11", 176427., 985., 550., 
  4311., 10., 11.429, 17812.618, 99.449, 55.53, 435.252, 1.01, 1.154, 1.01, 
  "", "", "", "", "", "", "", "", "", "", "", "", "", "", "", "", "", "", "", 
  "", "", 276., "", "", "", 28., 82.41, 9.904608*^6, 82.805, 24.9, 4.652, 
  2.883, 4541.795, 16., 240.208, 7.21, 2., "", 84.169, 0.7, 75.27, 0.634}, 
 {"HND", "North America", "Honduras", "2021-03-12", 177168., 741., 655.857, 
  4325., 14., 13.429, 17887.432, 74.814, 66.217, 436.665, 1.413, 1.356, 1.01, 
  "", "", "", "", "", "", "", "", "", "", "", "", "", "", "", "", "", "", "", 
  "", "", 276., "", "", "", 28., 82.41, 9.904608*^6, 82.805, 24.9, 4.652, 
  2.883, 4541.795, 16., 240.208, 7.21, 2., "", 84.169, 0.7, 75.27, 0.634}, 
 {"HND", "North America", "Honduras", "2021-03-13", 177832., 664., 687.429, 
  4331., 6., 12., 17954.471, 67.04, 69.405, 437.271, 0.606, 1.212, 1.01, "", 
  "", "", "", "", "", "", "", "", "", "", "", "", "", "", "", "", "", "", "", 
  "", 276., "", "", "", 28., 82.41, 9.904608*^6, 82.805, 24.9, 4.652, 2.883, 
  4541.795, 16., 240.208, 7.21, 2., "", 84.169, 0.7, 75.27, 0.634}, 
 {"HND", "North America", "Honduras", "2021-03-14", 178277., 445., 649.714, 
  4334., 3., 10.571, 17999.4, 44.929, 65.597, 437.574, 0.303, 1.067, 1.01, 
  "", "", "", "", "", "", "", "", "", "", "", "", "", "", "", "", "", "", "", 
  "", "", 276., "", "", "", 28., 82.41, 9.904608*^6, 82.805, 24.9, 4.652, 
  2.883, 4541.795, 16., 240.208, 7.21, 2., "", 84.169, 0.7, 75.27, 0.634}, 
 {"HND", "North America", "Honduras", "2021-03-15", 178925., 648., 668.857, 
  4360., 26., 11., 18064.824, 65.424, 67.53, 440.199, 2.625, 1.111, 1.01, "", 
  "", "", "", "", "", "", "", "", "", "", "", "", "", "", "", "", "", "", "", 
  "", 276., "", "", "", 28., 82.41, 9.904608*^6, 82.805, 24.9, 4.652, 2.883, 
  4541.795, 16., 240.208, 7.21, 2., "", 84.169, 0.7, 75.27, 0.634}, 
 {"HND", "North America", "Honduras", "2021-03-16", 179515., 590., 715.286, 
  4373., 13., 10.857, 18124.392, 59.568, 72.217, 441.512, 1.313, 1.096, 1.01, 
  "", "", "", "", "", "", "", "", "", "", "", "", "", "", "", "", "", 7100., 
  7100., "", "", 276., 0.07, 0.07, "", 28., 82.41, 9.904608*^6, 82.805, 24.9, 
  4.652, 2.883, 4541.795, 16., 240.208, 7.21, 2., "", 84.169, 0.7, 75.27, 
  0.634}, {"HND", "North America", "Honduras", "2021-03-17", 180271., 756., 
  689.857, 4390., 17., 12.714, 18200.72, 76.328, 69.65, 443.228, 1.716, 
  1.284, 1.01, "", "", "", "", "", "", "", "", "", "", "", "", "", "", "", 
  "", "", 28570., 28570., "", 21470., 3304., 0.29, 0.29, "", 334., 82.41, 
  9.904608*^6, 82.805, 24.9, 4.652, 2.883, 4541.795, 16., 240.208, 7.21, 2., 
  "", 84.169, 0.7, 75.27, 0.634}, {"HND", "North America", "Honduras", 
  "2021-03-18", 180796., 525., 624.143, 4402., 12., 13., 18253.726, 53.006, 
  63.015, 444.44, 1.212, 1.313, 1.02, "", "", "", "", "", "", "", "", "", "", 
  "", "", "", "", "", "", "", "", "", "", "", 3889., "", "", "", 393., 82.41, 
  9.904608*^6, 82.805, 24.9, 4.652, 2.883, 4541.795, 16., 240.208, 7.21, 2., 
  "", 84.169, 0.7, 75.27, 0.634}, {"HND", "North America", "Honduras", 
  "2021-03-19", 181357., 561., 598.429, 4422., 20., 13.857, 18310.366, 56.64, 
  60.419, 446.459, 2.019, 1.399, 1.02, "", "", "", "", "", "", "", "", "", 
  "", "", "", "", "", "", "", "", 37317., 37317., "", "", 4474., 0.38, 0.38, 
  "", 452., 82.41, 9.904608*^6, 82.805, 24.9, 4.652, 2.883, 4541.795, 16., 
  240.208, 7.21, 2., "", 84.169, 0.7, 75.27, 0.634}, 
 {"HND", "North America", "Honduras", "2021-03-20", 181931., 574., 585.571, 
  4430., 8., 14.143, 18368.319, 57.953, 59.121, 447.267, 0.808, 1.428, 1.02, 
  "", "", "", "", "", "", "", "", "", "", "", "", "", "", "", "", "", "", "", 
  "", "", 4846., "", "", "", 489., 82.41, 9.904608*^6, 82.805, 24.9, 4.652, 
  2.883, 4541.795, 16., 240.208, 7.21, 2., "", 84.169, 0.7, 75.27, 0.634}, 
 {"HND", "North America", "Honduras", "2021-03-21", 182409., 478., 590.286, 
  4443., 13., 15.571, 18416.579, 48.26, 59.597, 448.579, 1.313, 1.572, 1.02, 
  "", "", "", "", "", "", "", "", "", "", "", "", "", "", "", "", "", 43073., 
  43073., "", "", 5218., 0.43, 0.43, "", 527., 82.41, 9.904608*^6, 82.805, 
  24.9, 4.652, 2.883, 4541.795, 16., 240.208, 7.21, 2., "", 84.169, 0.7, 
  75.27, 0.634}, {"HND", "North America", "Honduras", "2021-03-22", 183280., 
  871., 622.143, 4469., 26., 15.571, 18504.518, 87.939, 62.813, 451.204, 
  2.625, 1.572, 1.02, "", "", "", "", "", "", "", "", "", "", "", "", "", "", 
  "", "", "", "", "", "", "", 5285., "", "", "", 534., 82.41, 9.904608*^6, 
  82.805, 24.9, 4.652, 2.883, 4541.795, 16., 240.208, 7.21, 2., "", 84.169, 
  0.7, 75.27, 0.634}, {"HND", "North America", "Honduras", "2021-03-23", 
  184031., 751., 645.143, 4489., 20., 16.571, 18580.342, 75.823, 65.136, 
  453.223, 2.019, 1.673, 1.02, "", "", "", "", "", "", "", "", "", "", "", 
  "", "", "", "", "", "", "", "", "", "", 5352., "", "", "", 540., 82.41, 
  9.904608*^6, 82.805, 24.9, 4.652, 2.883, 4541.795, 16., 240.208, 7.21, 2., 
  "", 84.169, 0.7, 75.27, 0.634}, {"HND", "North America", "Honduras", 
  "2021-03-24", 184821., 790., 650., 4506., 17., 16.571, 18660.102, 79.761, 
  65.626, 454.94, 1.716, 1.673, 1.02, "", "", "", "", "", "", "", "", "", "", 
  "", "", "", "", "", "", "", "", "", "", "", 2392., "", "", "", 242., 82.41, 
  9.904608*^6, 82.805, 24.9, 4.652, 2.883, 4541.795, 16., 240.208, 7.21, 2., 
  "", 84.169, 0.7, 75.27, 0.634}, {"HND", "North America", "Honduras", 
  "2021-03-25", 185484., 663., 669.714, 4527., 21., 17.857, 18727.041, 
  66.939, 67.616, 457.06, 2.12, 1.803, 1.02, "", "", "", "", "", "", "", "", 
  "", "", "", "", "", "", "", "", "", "", "", "", "", 1873., "", "", "", 
  189., 82.41, 9.904608*^6, 82.805, 24.9, 4.652, 2.883, 4541.795, 16., 
  240.208, 7.21, 2., "", 84.169, 0.7, 75.27, 0.634}, 
 {"HND", "North America", "Honduras", "2021-03-26", 186337., 853., 711.429, 
  4536., 9., 16.286, 18813.163, 86.122, 71.828, 457.969, 0.909, 1.644, 1.02, 
  "", "", "", "", "", "", "", "", "", "", "", "", "", "", "", "", "", "", "", 
  "", "", 1355., "", "", "", 137., 82.41, 9.904608*^6, 82.805, 24.9, 4.652, 
  2.883, 4541.795, 16., 240.208, 7.21, 2., "", 84.169, 0.7, 75.27, 0.634}, 
 {"HND", "North America", "Honduras", "2021-03-27", 187015., 678., 726.286, 
  4557., 21., 18.143, 18881.616, 68.453, 73.328, 460.089, 2.12, 1.832, 1.02, 
  "", "", "", "", "", "", "", "", "", "", "", "", "", "", "", "", "", "", "", 
  "", "", 1051., "", "", "", 106., 82.41, 9.904608*^6, 82.805, 24.9, 4.652, 
  2.883, 4541.795, 16., 240.208, 7.21, 2., "", 84.169, 0.7, 75.27, 0.634}, 
 {"HND", "North America", "Honduras", "2021-03-28", 187460., 445., 721.571, 
  4558., 1., 16.429, 18926.544, 44.929, 72.852, 460.19, 0.101, 1.659, 1.02, 
  "", "", "", "", "", "", "", "", "", "", "", "", "", "", "", "", "", "", "", 
  "", "", 746., "", "", "", 75., 82.41, 9.904608*^6, 82.805, 24.9, 4.652, 
  2.883, 4541.795, 16., 240.208, 7.21, 2., "", 84.169, 0.7, 75.27, 0.634}, 
 {"HND", "North America", "Honduras", "2021-03-29", 187975., 515., 670.714, 
  4585., 27., 16.571, 18978.54, 51.996, 67.717, 462.916, 2.726, 1.673, 1.03, 
  "", "", "", "", "", "", "", "", "", "", "", "", "", "", "", "", "", "", "", 
  "", "", 746., "", "", "", 75., 82.41, 9.904608*^6, 82.805, 24.9, 4.652, 
  2.883, 4541.795, 16., 240.208, 7.21, 2., "", 84.169, 0.7, 75.27, 0.634}, 
 {"HND", "North America", "Honduras", "2021-03-30", 188514., 539., 640.429, 
  4599., 14., 15.714, 19032.959, 54.419, 64.66, 464.329, 1.413, 1.587, 1.03, 
  "", "", "", "", "", "", "", "", "", "", "", "", "", "", "", "", "", "", "", 
  "", "", 746., "", "", "", 75., 82.41, 9.904608*^6, 82.805, 24.9, 4.652, 
  2.883, 4541.795, 16., 240.208, 7.21, 2., "", 84.169, 0.7, 75.27, 0.634}, 
 {"HND", "North America", "Honduras", "2021-03-31", 189043., 529., 603.143, 
  4605., 6., 14.143, 19086.369, 53.409, 60.895, 464.935, 0.606, 1.428, 1.03, 
  "", "", "", "", "", "", "", "", "", "", "", "", "", "", "", "", "", "", "", 
  "", "", 746., "", "", "", 75., 82.41, 9.904608*^6, 82.805, 24.9, 4.652, 
  2.883, 4541.795, 16., 240.208, 7.21, 2., "", 84.169, 0.7, 75.27, 0.634}, 
 {"HND", "North America", "Honduras", "2021-04-01", 189726., 683., 606., 
  4622., 17., 13.571, 19155.326, 68.958, 61.184, 466.651, 1.716, 1.37, 1.03, 
  "", "", "", "", "", "", "", "", "", "", "", "", "", "", "", "", "", "", "", 
  "", "", 746., "", "", "", 75., 82.41, 9.904608*^6, 82.805, 24.9, 4.652, 
  2.883, 4541.795, 16., 240.208, 7.21, 2., "", 84.169, 0.7, 75.27, 0.634}, 
 {"HND", "North America", "Honduras", "2021-04-02", 189726., 0., 484.143, 
  4622., 0., 12.286, 19155.326, 0., 48.881, 466.651, 0., 1.24, 1.03, "", "", 
  "", "", "", "", "", "", "", "", "", "", "", "", "", "", "", "", "", "", "", 
  746., "", "", "", 75., 82.41, 9.904608*^6, 82.805, 24.9, 4.652, 2.883, 
  4541.795, 16., 240.208, 7.21, 2., "", 84.169, 0.7, 75.27, 0.634}, 
 {"HND", "North America", "Honduras", "2021-04-03", 190142., 416., 446.714, 
  4633., 11., 10.857, 19197.327, 42.001, 45.102, 467.762, 1.111, 1.096, 1.03, 
  "", "", "", "", "", "", "", "", "", "", "", "", "", "", "", "", "", 52772., 
  52772., "", "", 746., 0.53, 0.53, "", 75., 82.41, 9.904608*^6, 82.805, 
  24.9, 4.652, 2.883, 4541.795, 16., 240.208, 7.21, 2., "", 84.169, 0.7, 
  75.27, 0.634}, {"HND", "North America", "Honduras", "2021-04-04", 190631., 
  489., 453., 4644., 11., 12.286, 19246.698, 49.371, 45.736, 468.873, 1.111, 
  1.24, 1.04, "", "", "", "", "", "", "", "", "", "", "", "", "", "", "", "", 
  "", "", "", "", "", 755., "", "", "", 76., 82.41, 9.904608*^6, 82.805, 
  24.9, 4.652, 2.883, 4541.795, 16., 240.208, 7.21, 2., "", 84.169, 0.7, 
  75.27, 0.634}, {"HND", "North America", "Honduras", "2021-04-05", 191136., 
  505., 451.571, 4681., 37., 13.714, 19297.684, 50.986, 45.592, 472.608, 
  3.736, 1.385, 1.04, "", "", "", "", "", "", "", "", "", "", "", "", "", "", 
  "", "", "", "", "", "", "", 765., "", "", "", 77., 82.41, 9.904608*^6, 
  82.805, 24.9, 4.652, 2.883, 4541.795, 16., 240.208, 7.21, 2., "", 84.169, 
  0.7, 75.27, 0.634}, {"HND", "North America", "Honduras", "2021-04-06", 
  192413., 1277., 557., 4686., 5., 12.429, 19426.614, 128.93, 56.236, 
  473.113, 0.505, 1.255, 1.05, "", "", "", "", "", "", "", "", "", "", "", 
  "", "", "", "", "", "", "", "", "", "", 774., "", "", "", 78., 82.41, 
  9.904608*^6, 82.805, 24.9, 4.652, 2.883, 4541.795, 16., 240.208, 7.21, 2., 
  "", 84.169, 0.7, 75.27, 0.634}, {"HND", "North America", "Honduras", 
  "2021-04-07", 193029., 616., 569.429, 4703., 17., 14., 19488.808, 62.193, 
  57.491, 474.829, 1.716, 1.413, 1.05, "", "", "", "", "", "", "", "", "", 
  "", "", "", "", "", "", "", "", "", "", "", "", 783., "", "", "", 79., 
  82.41, 9.904608*^6, 82.805, 24.9, 4.652, 2.883, 4541.795, 16., 240.208, 
  7.21, 2., "", 84.169, 0.7, 75.27, 0.634}, {"HND", "North America", 
  "Honduras", "2021-04-08", 193783., 754., 579.571, 4715., 12., 13.286, 
  19564.934, 76.126, 58.515, 476.041, 1.212, 1.341, 1.05, "", "", "", "", "", 
  "", "", "", "", "", "", "", "", "", "", "", "", "", "", "", "", 793., "", 
  "", "", 80., 82.41, 9.904608*^6, 82.805, 24.9, 4.652, 2.883, 4541.795, 16., 
  240.208, 7.21, 2., "", 84.169, 0.7, 75.27, 0.634}, 
 {"HND", "North America", "Honduras", "2021-04-09", 194548., 765., 688.857, 
  4766., 51., 20.571, 19642.171, 77.237, 69.549, 481.19, 5.149, 2.077, 1.05, 
  "", "", "", "", "", "", "", "", "", "", "", "", "", "", "", "", "", 57639., 
  55000., 2639., "", 802., 0.58, 0.56, 0.03, 81., 82.41, 9.904608*^6, 82.805, 
  24.9, 4.652, 2.883, 4541.795, 16., 240.208, 7.21, 2., "", 84.169, 0.7, 
  75.27, 0.634}, {"HND", "North America", "Honduras", "2021-04-10", 195525., 
  977., 769., 4770., 4., 19.571, 19740.812, 98.641, 77.641, 481.594, 0.404, 
  1.976, 1.05, "", "", "", "", "", "", "", "", "", "", "", "", "", "", "", 
  "", "", "", "", "", "", 920., "", "", "", 93., 82.41, 9.904608*^6, 82.805, 
  24.9, 4.652, 2.883, 4541.795, 16., 240.208, 7.21, 2., "", 84.169, 0.7, 
  75.27, 0.634}, {"HND", "North America", "Honduras", "2021-04-11", 195780., 
  255., 735.571, 4804., 34., 22.857, 19766.557, 25.746, 74.266, 485.027, 
  3.433, 2.308, 1.06, "", "", "", "", "", "", "", "", "", "", "", "", "", "", 
  "", "", "", "", "", "", "", 1028., "", "", "", 104., 82.41, 9.904608*^6, 
  82.805, 24.9, 4.652, 2.883, 4541.795, 16., 240.208, 7.21, 2., "", 84.169, 
  0.7, 75.27, 0.634}, {"HND", "North America", "Honduras", "2021-04-12", 
  196086., 306., 707.143, 4861., 57., 25.714, 19797.452, 30.895, 71.395, 
  490.782, 5.755, 2.596, 1.06, "", "", "", "", "", "", "", "", "", "", "", 
  "", "", "", "", "", "", "", "", "", "", 1137., "", "", "", 115., 82.41, 
  9.904608*^6, 82.805, 24.9, 4.652, 2.883, 4541.795, 16., 240.208, 7.21, 2., 
  "", 84.169, 0.7, 75.27, 0.634}, {"HND", "North America", "Honduras", 
  "2021-04-13", 196704., 618., 613., 4873., 12., 26.714, 19859.847, 62.395, 
  61.89, 491.993, 1.212, 2.697, 1.06, "", "", "", "", "", "", "", "", "", "", 
  "", "", "", "", "", "", "", "", "", "", "", 1246., "", "", "", 126., 82.41, 
  9.904608*^6, 82.805, 24.9, 4.652, 2.883, 4541.795, 16., 240.208, 7.21, 2., 
  "", 84.169, 0.7, 75.27, 0.634}, {"HND", "North America", "Honduras", 
  "2021-04-14", 198214., 1510., 740.714, 4905., 32., 28.857, 20012.301, 
  152.454, 74.785, 495.224, 3.231, 2.914, 1.06, "", "", "", "", "", "", "", 
  "", "", "", "", "", "", "", "", "", "", "", "", "", "", 1354., "", "", "", 
  137., 82.41, 9.904608*^6, 82.805, 24.9, 4.652, 2.883, 4541.795, 16., 
  240.208, 7.21, 2., "", 84.169, 0.7, 75.27, 0.634}, 
 {"HND", "North America", "Honduras", "2021-04-15", 198975., 761., 741.714, 
  4929., 24., 30.571, 20089.134, 76.833, 74.886, 497.647, 2.423, 3.087, 1.06, 
  "", "", "", "", "", "", "", "", "", "", "", "", "", "", "", "", "", "", "", 
  "", "", 1463., "", "", "", 148., 82.41, 9.904608*^6, 82.805, 24.9, 4.652, 
  2.883, 4541.795, 16., 240.208, 7.21, 2., "", 84.169, 0.7, 75.27, 0.634}, 
 {"HND", "North America", "Honduras", "2021-04-16", 199682., 707., 733.429, 
  4934., 5., 24., 20160.515, 71.381, 74.049, 498.152, 0.505, 2.423, 1.06, "", 
  "", "", "", "", "", "", "", "", "", "", "", "", "", "", "", "", "", "", "", 
  "", 1572., "", "", "", 159., 82.41, 9.904608*^6, 82.805, 24.9, 4.652, 
  2.883, 4541.795, 16., 240.208, 7.21, 2., "", 84.169, 0.7, 75.27, 0.634}, 
 {"HND", "North America", "Honduras", "2021-04-17", 200259., 577., 676.286, 
  4954., 20., 26.286, 20218.771, 58.256, 68.28, 500.171, 2.019, 2.654, 1.06, 
  "", "", "", "", "", "", "", "", "", "", "", "", "", "", "", "", "", "", "", 
  "", "", 1572., "", "", "", 159., 82.41, 9.904608*^6, 82.805, 24.9, 4.652, 
  2.883, 4541.795, 16., 240.208, 7.21, 2., "", 84.169, 0.7, 75.27, 0.634}, 
 {"HND", "North America", "Honduras", "2021-04-18", 200935., 676., 736.429, 
  4957., 3., 21.857, 20287.022, 68.251, 74.352, 500.474, 0.303, 2.207, 1.06, 
  "", "", "", "", "", "", "", "", "", "", "", "", "", "", "", "", "", "", "", 
  "", "", 1572., "", "", "", 159., 82.41, 9.904608*^6, 82.805, 24.9, 4.652, 
  2.883, 4541.795, 16., 240.208, 7.21, 2., "", 84.169, 0.7, 75.27, 0.634}, 
 {"HND", "North America", "Honduras", "2021-04-19", 201677., 742., 798.714, 
  4963., 6., 14.571, 20361.937, 74.915, 80.641, 501.08, 0.606, 1.471, 1.06, 
  "", "", "", "", "", "", "", "", "", "", "", "", "", "", "", "", "", "", "", 
  "", "", 1572., "", "", "", 159., 82.41, 9.904608*^6, 82.805, 24.9, 4.652, 
  2.883, 4541.795, 16., 240.208, 7.21, 2., "", 84.169, 0.7, 75.27, 0.634}, 
 {"HND", "North America", "Honduras", "2021-04-20", 202413., 736., 815.571, 
  4976., 13., 14.714, 20436.245, 74.309, 82.343, 502.392, 1.313, 1.486, 1.07, 
  "", "", "", "", "", "", "", "", "", "", "", "", "", "", "", "", "", "", "", 
  "", "", 1572., "", "", "", 159., 82.41, 9.904608*^6, 82.805, 24.9, 4.652, 
  2.883, 4541.795, 16., 240.208, 7.21, 2., "", 84.169, 0.7, 75.27, 0.634}, 
 {"HND", "North America", "Honduras", "2021-04-21", 202413., 0., 599.857, 
  4976., 0., 10.143, 20436.245, 0., 60.563, 502.392, 0., 1.024, 1.07, "", "", 
  "", "", "", "", "", "", "", "", "", "", "", "", "", "", "", "", "", "", "", 
  1572., "", "", "", 159., 82.41, 9.904608*^6, 82.805, 24.9, 4.652, 2.883, 
  4541.795, 16., 240.208, 7.21, 2., "", 84.169, 0.7, 75.27, 0.634}, 
 {"HND", "North America", "Honduras", "2021-04-22", 204828., 2415., 836.143, 
  5047., 71., 16.857, 20680.071, 243.826, 84.42, 509.561, 7.168, 1.702, 1.07, 
  "", "", "", "", "", "", "", "", "", "", "", "", "", "", "", "", "", "", "", 
  "", "", 1572., "", "", "", 159., 82.41, 9.904608*^6, 82.805, 24.9, 4.652, 
  2.883, 4541.795, 16., 240.208, 7.21, 2., "", 84.169, 0.7, 75.27, 0.634}, 
 {"HND", "North America", "Honduras", "2021-04-23", 205696., 868., 859.143, 
  5095., 48., 23., 20767.707, 87.636, 86.742, 514.407, 4.846, 2.322, 1.07, 
  "", "", "", "", "", "", "", "", "", "", "", "", "", "", "", "", "", "", "", 
  "", "", 1572., "", "", "", 159., 82.41, 9.904608*^6, 82.805, 24.9, 4.652, 
  2.883, 4541.795, 16., 240.208, 7.21, 2., "", 84.169, 0.7, 75.27, 0.634}, 
 {"HND", "North America", "Honduras", "2021-04-24", 205696., 0., 776.714, 
  5095., 0., 20.143, 20767.707, 0., 78.419, 514.407, 0., 2.034, 1.07, "", "", 
  "", "", "", "", "", "", "", "", "", "", "", "", "", "", "", "", "", "", "", 
  1572., "", "", "", 159., 82.41, 9.904608*^6, 82.805, 24.9, 4.652, 2.883, 
  4541.795, 16., 240.208, 7.21, 2., "", 84.169, 0.7, 75.27, 0.634}, 
 {"HND", "North America", "Honduras", "2021-04-25", 206907., 1211., 853.143, 
  5141., 46., 26.286, 20889.974, 122.266, 86.136, 519.051, 4.644, 2.654, 
  1.07, "", "", "", "", "", "", "", "", "", "", "", "", "", "", "", "", "", 
  "", "", "", "", 1572., "", "", "", 159., 82.41, 9.904608*^6, 82.805, 24.9, 
  4.652, 2.883, 4541.795, 16., 240.208, 7.21, 2., "", 84.169, 0.7, 75.27, 
  0.634}, {"HND", "North America", "Honduras", "2021-04-26", 206907., 0., 
  747.143, 5141., 0., 25.429, 20889.974, 0., 75.434, 519.051, 0., 2.567, 
  1.06, "", "", "", "", "", "", "", "", "", "", "", "", "", "", "", "", "", 
  "", "", "", "", 1572., "", "", "", 159., 82.41, 9.904608*^6, 82.805, 24.9, 
  4.652, 2.883, 4541.795, 16., 240.208, 7.21, 2., "", 84.169, 0.7, 75.27, 
  0.634}, {"HND", "North America", "Honduras", "2021-04-27", 207320., 413., 
  701., 5193., 52., 31., 20931.671, 41.698, 70.775, 524.301, 5.25, 3.13, 
  1.07, "", "", "", "", "", "", "", "", "", "", "", "", "", "", "", "", "", 
  "", "", "", "", 1572., "", "", "", 159., 82.41, 9.904608*^6, 82.805, 24.9, 
  4.652, 2.883, 4541.795, 16., 240.208, 7.21, 2., "", 84.169, 0.7, 75.27, 
  0.634}, {"HND", "North America", "Honduras", "2021-04-28", 208356., 1036., 
  849., 5212., 19., 33.714, 21036.269, 104.598, 85.718, 526.22, 1.918, 3.404, 
  1.07, "", "", "", "", "", "", "", "", "", "", "", "", "", "", "", "", "", 
  "", "", "", "", 1572., "", "", "", 159., 82.41, 9.904608*^6, 82.805, 24.9, 
  4.652, 2.883, 4541.795, 16., 240.208, 7.21, 2., "", 84.169, 0.7, 75.27, 
  0.634}, {"HND", "North America", "Honduras", "2021-04-29", 211076., 2720., 
  892.571, 5261., 49., 30.571, 21310.889, 274.62, 90.117, 531.167, 4.947, 
  3.087, 1.07, "", "", "", "", "", "", "", "", "", "", "", "", "", "", "", 
  "", "", "", "", "", "", 1572., "", "", "", 159., 82.41, 9.904608*^6, 
  82.805, 24.9, 4.652, 2.883, 4541.795, 16., 240.208, 7.21, 2., "", 84.169, 
  0.7, 75.27, 0.634}, {"HND", "North America", "Honduras", "2021-04-30", 
  212333., 1257., 948.143, 5281., 20., 26.571, 21437.799, 126.911, 95.727, 
  533.186, 2.019, 2.683, 1.06, "", "", "", "", "", "", "", "", "", "", "", 
  "", "", "", "", "", "", "", "", "", "", 1572., "", "", "", 159., 82.41, 
  9.904608*^6, 82.805, 24.9, 4.652, 2.883, 4541.795, 16., 240.208, 7.21, 2., 
  "", 84.169, 0.7, 75.27, 0.634}, {"HND", "North America", "Honduras", 
  "2021-05-01", 213167., 834., 1067.286, 5318., 37., 31.857, 21522.003, 
  84.203, 107.756, 536.922, 3.736, 3.216, 1.06, "", "", "", "", "", "", "", 
  "", "", "", "", "", "", "", "", "", "", "", "", "", "", 1572., "", "", "", 
  159., 82.41, 9.904608*^6, 82.805, 24.9, 4.652, 2.883, 4541.795, 16., 
  240.208, 7.21, 2., "", 84.169, 0.7, 75.27, 0.634}, 
 {"HND", "North America", "Honduras", "2021-05-02", 213167., 0., 894.286, 
  5318., 0., 25.286, 21522.003, 0., 90.29, 536.922, 0., 2.553, 1.06, "", "", 
  "", "", "", "", "", "", "", "", "", "", "", "", "", "", "", "", "", "", "", 
  1572., "", "", "", 159., 82.41, 9.904608*^6, 82.805, 24.9, 4.652, 2.883, 
  4541.795, 16., 240.208, 7.21, 2., "", 84.169, 0.7, 75.27, 0.634}, 
 {"HND", "North America", "Honduras", "2021-05-03", 214475., 1308., 1081.143, 
  5367., 49., 32.286, 21654.062, 132.06, 109.156, 541.869, 4.947, 3.26, 1.05, 
  "", "", "", "", "", "", "", "", "", "", "", "", "", "", "", "", "", "", "", 
  "", "", 1572., "", "", "", 159., 82.41, 9.904608*^6, 82.805, 24.9, 4.652, 
  2.883, 4541.795, 16., 240.208, 7.21, 2., "", 84.169, 0.7, 75.27, 0.634}, 
 {"HND", "North America", "Honduras", "2021-05-04", 215833., 1358., 1216.143, 
  5386., 19., 27.571, 21791.17, 137.108, 122.786, 543.787, 1.918, 2.784, 
  1.05, "", "", "", "", "", "", "", "", "", "", "", "", "", "", "", "", "", 
  "", "", "", "", 1572., "", "", "", 159., 78.7, 9.904608*^6, 82.805, 24.9, 
  4.652, 2.883, 4541.795, 16., 240.208, 7.21, 2., "", 84.169, 0.7, 75.27, 
  0.634}, {"HND", "North America", "Honduras", "2021-05-05", 216964., 1131., 
  1229.714, 5439., 53., 32.429, 21905.36, 114.189, 124.156, 549.138, 5.351, 
  3.274, 1.04, "", "", "", "", "", "", "", "", "", "", "", "", "", "", "", 
  "", "", "", "", "", "", 1572., "", "", "", 159., 78.7, 9.904608*^6, 82.805, 
  24.9, 4.652, 2.883, 4541.795, 16., 240.208, 7.21, 2., "", 84.169, 0.7, 
  75.27, 0.634}, {"HND", "North America", "Honduras", "2021-05-06", 217595., 
  631., 931.286, 5502., 63., 34.429, 21969.067, 63.708, 94.025, 555.499, 
  6.361, 3.476, 1.04, "", "", "", "", "", "", "", "", "", "", "", "", "", "", 
  "", "", "", "", "", "", "", 1572., "", "", "", 159., 78.7, 9.904608*^6, 
  82.805, 24.9, 4.652, 2.883, 4541.795, 16., 240.208, 7.21, 2., "", 84.169, 
  0.7, 75.27, 0.634}, {"HND", "North America", "Honduras", "2021-05-07", 
  218330., 735., 856.714, 5585., 83., 43.429, 22043.275, 74.208, 86.497, 
  563.879, 8.38, 4.385, 1.04, "", "", "", "", "", "", "", "", "", "", "", "", 
  "", "", "", "", "", "", "", "", "", 1572., "", "", "", 159., 78.7, 
  9.904608*^6, 82.805, 24.9, 4.652, 2.883, 4541.795, 16., 240.208, 7.21, 2., 
  "", 84.169, 0.7, 75.27, 0.634}, {"HND", "North America", "Honduras", 
  "2021-05-08", 219288., 958., 874.429, 5617., 32., 42.714, 22139.998, 
  96.723, 88.285, 567.11, 3.231, 4.313, 1.03, "", "", "", "", "", "", "", "", 
  "", "", "", "", "", "", "", "", "", "", "", "", "", 1572., "", "", "", 
  159., 78.7, 9.904608*^6, 82.805, 24.9, 4.652, 2.883, 4541.795, 16., 
  240.208, 7.21, 2., "", 84.169, 0.7, 75.27, 0.634}, 
 {"HND", "North America", "Honduras", "2021-05-09", 219288., 0., 874.429, 
  5617., 0., 42.714, 22139.998, 0., 88.285, 567.11, 0., 4.313, 1.03, "", "", 
  "", "", "", "", "", "", "", "", "", "", "", "", "", "", "", "", "", "", "", 
  1572., "", "", "", 159., 78.7, 9.904608*^6, 82.805, 24.9, 4.652, 2.883, 
  4541.795, 16., 240.208, 7.21, 2., "", 84.169, 0.7, 75.27, 0.634}, 
 {"HND", "North America", "Honduras", "2021-05-10", 220185., 897., 815.714, 
  5665., 48., 42.571, 22230.562, 90.564, 82.357, 571.956, 4.846, 4.298, 1.03, 
  "", "", "", "", "", "", "", "", "", "", "", "", "", "", "", "", "", "", "", 
  "", "", 1572., "", "", "", 159., 78.7, 9.904608*^6, 82.805, 24.9, 4.652, 
  2.883, 4541.795, 16., 240.208, 7.21, 2., "", 84.169, 0.7, 75.27, 0.634}, 
 {"HND", "North America", "Honduras", "2021-05-11", 222118., 1933., 897.857, 
  5789., 124., 57.571, 22425.723, 195.162, 90.65, 584.475, 12.519, 5.813, 
  1.03, "", "", "", "", "", "", "", "", "", "", "", "", "", "", "", "", "", 
  "", "", "", "", 1572., "", "", "", 159., 78.7, 9.904608*^6, 82.805, 24.9, 
  4.652, 2.883, 4541.795, 16., 240.208, 7.21, 2., "", 84.169, 0.7, 75.27, 
  0.634}, {"HND", "North America", "Honduras", "2021-05-12", 222992., 874., 
  861.143, 5853., 64., 59.143, 22513.965, 88.242, 86.944, 590.937, 6.462, 
  5.971, 1.03, "", "", "", "", "", "", "", "", "", "", "", "", "", "", "", 
  "", "", "", "", "", "", 1572., "", "", "", 159., 78.7, 9.904608*^6, 82.805, 
  24.9, 4.652, 2.883, 4541.795, 16., 240.208, 7.21, 2., "", 84.169, 0.7, 
  75.27, 0.634}, {"HND", "North America", "Honduras", "2021-05-13", 222992., 
  0., 771., 5853., 0., 50.143, 22513.965, 0., 77.843, 590.937, 0., 5.063, 
  1.02, "", "", "", "", "", "", "", "", "", "", "", "", "", "", "", "", "", 
  "", "", "", "", 1572., "", "", "", 159., 78.7, 9.904608*^6, 82.805, 24.9, 
  4.652, 2.883, 4541.795, 16., 240.208, 7.21, 2., "", 84.169, 0.7, 75.27, 
  0.634}, {"HND", "North America", "Honduras", "2021-05-14", 223922., 930., 
  798.857, 5898., 45., 44.714, 22607.861, 93.896, 80.655, 595.48, 4.543, 
  4.514, 1.02, "", "", "", "", "", "", "", "", "", "", "", "", "", "", "", 
  "", "", "", "", "", "", 1572., "", "", "", 159., 78.7, 9.904608*^6, 82.805, 
  24.9, 4.652, 2.883, 4541.795, 16., 240.208, 7.21, 2., "", 84.169, 0.7, 
  75.27, 0.634}, {"HND", "North America", "Honduras", "2021-05-15", 225964., 
  2042., 953.714, 5954., 56., 48.143, 22814.028, 206.167, 96.29, 601.134, 
  5.654, 4.861, 1.02, "", "", "", "", "", "", "", "", "", "", "", "", "", "", 
  "", "", "", 114225., 108538., 5687., "", 1572., 1.15, 1.1, 0.06, 159., 
  78.7, 9.904608*^6, 82.805, 24.9, 4.652, 2.883, 4541.795, 16., 240.208, 
  7.21, 2., "", 84.169, 0.7, 75.27, 0.634}, {"HND", "North America", 
  "Honduras", "2021-05-16", 226719., 755., 1061.571, 5960., 6., 49., 
  22890.255, 76.227, 107.18, 601.74, 0.606, 4.947, 1.02, "", "", "", "", "", 
  "", "", "", "", "", "", "", "", "", "", "", "", "", "", "", "", 2529., "", 
  "", "", 255., 78.7, 9.904608*^6, 82.805, 24.9, 4.652, 2.883, 4541.795, 16., 
  240.208, 7.21, 2., "", 84.169, 0.7, 75.27, 0.634}, 
 {"HND", "North America", "Honduras", "2021-05-17", 227516., 797., 1047.286, 
  5970., 10., 43.571, 22970.722, 80.468, 105.737, 602.75, 1.01, 4.399, 1.01, 
  "", "", "", "", "", "", "", "", "", "", "", "", "", "", "", "", "", "", "", 
  "", "", 3486., "", "", "", 352., 78.7, 9.904608*^6, 82.805, 24.9, 4.652, 
  2.883, 4541.795, 16., 240.208, 7.21, 2., "", 84.169, 0.7, 75.27, 0.634}, 
 {"HND", "North America", "Honduras", "2021-05-18", 228287., 771., 881.286, 
  6019., 49., 32.857, 23048.565, 77.843, 88.977, 607.697, 4.947, 3.317, 1.01, 
  "", "", "", "", "", "", "", "", "", "", "", "", "", "", "", "", "", "", "", 
  "", "", 4443., "", "", "", 449., "", 9.904608*^6, 82.805, 24.9, 4.652, 
  2.883, 4541.795, 16., 240.208, 7.21, 2., "", 84.169, 0.7, 75.27, 0.634}, 
 {"HND", "North America", "Honduras", "2021-05-19", 229211., 924., 888.429, 
  6051., 32., 28.286, 23141.855, 93.29, 89.699, 610.928, 3.231, 2.856, 1., 
  "", "", "", "", "", "", "", "", "", "", "", "", "", "", "", "", "", "", "", 
  "", "", 5401., "", "", "", 545., "", 9.904608*^6, 82.805, 24.9, 4.652, 
  2.883, 4541.795, 16., 240.208, 7.21, 2., "", 84.169, 0.7, 75.27, 0.634}, 
 {"HND", "North America", "Honduras", "2021-05-20", 230311., 1100., 1045.571, 
  6093., 42., 34.286, 23252.914, 111.059, 105.564, 615.168, 4.24, 3.462, 1., 
  "", "", "", "", "", "", "", "", "", "", "", "", "", "", "", "", "", "", "", 
  "", "", 6358., "", "", "", 642., "", 9.904608*^6, 82.805, 24.9, 4.652, 
  2.883, 4541.795, 16., 240.208, 7.21, 2., "", 84.169, 0.7, 75.27, 0.634}, 
 {"HND", "North America", "Honduras", "2021-05-21", 231560., 1249., 1091.143, 
  6133., 40., 33.571, 23379.017, 126.103, 110.165, 619.207, 4.039, 3.389, 1., 
  "", "", "", "", "", "", "", "", "", "", "", "", "", "", "", "", "", 
  163858., 136476., 27585., "", 7315., 1.65, 1.38, 0.28, 739., "", 
  9.904608*^6, 82.805, 24.9, 4.652, 2.883, 4541.795, 16., 240.208, 7.21, 2., 
  "", 84.169, 0.7, 75.27, 0.634}, {"HND", "North America", "Honduras", 
  "2021-05-22", 232141., 581., 882.429, 6143., 10., 27., 23437.677, 58.66, 
  89.093, 620.216, 1.01, 2.726, 0.99, "", "", "", "", "", "", "", "", "", "", 
  "", "", "", "", "", "", "", "", "", "", "", 8697., "", "", "", 878., "", 
  9.904608*^6, 82.805, 24.9, 4.652, 2.883, 4541.795, 16., 240.208, 7.21, 2., 
  "", 84.169, 0.7, 75.27, 0.634}, {"HND", "North America", "Honduras", 
  "2021-05-23", 232672., 531., 850.429, 6146., 3., 26.571, 23491.288, 53.611, 
  85.862, 620.519, 0.303, 2.683, 0.99, "", "", "", "", "", "", "", "", "", 
  "", "", "", "", "", "", "", "", "", "", "", "", 9122., "", "", "", 921., 
  "", 9.904608*^6, 82.805, 24.9, 4.652, 2.883, 4541.795, 16., 240.208, 7.21, 
  2., "", 84.169, 0.7, 75.27, 0.634}, {"HND", "North America", "Honduras", 
  "2021-05-24", 233116., 444., 800., 6188., 42., 31.143, 23536.116, 44.828, 
  80.77, 624.76, 4.24, 3.144, 0.99, "", "", "", "", "", "", "", "", "", "", 
  "", "", "", "", "", "", "", "", "", "", "", 9547., "", "", "", 964., "", 
  9.904608*^6, 82.805, 24.9, 4.652, 2.883, 4541.795, 16., 240.208, 7.21, 2., 
  "", 84.169, 0.7, 75.27, 0.634}, {"HND", "North America", "Honduras", 
  "2021-05-25", 233916., 800., 804.143, 6210., 22., 27.286, 23616.886, 80.77, 
  81.189, 626.981, 2.221, 2.755, 0.99, "", "", "", "", "", "", "", "", "", 
  "", "", "", "", "", "", "", "", 208843., "", "", "", 9972., 2.11, "", "", 
  1007., "", 9.904608*^6, 82.805, 24.9, 4.652, 2.883, 4541.795, 16., 240.208, 
  7.21, 2., "", 84.169, 0.7, 75.27, 0.634}, {"HND", "North America", 
  "Honduras", "2021-05-26", 234923., 1007., 816., 6240., 30., 27., 23718.556, 
  101.67, 82.386, 630.01, 3.029, 2.726, 0.99, "", "", "", "", "", "", "", "", 
  "", "", "", "", "", "", "", "", "", "", "", "", "", 10932., "", "", "", 
  1104., "", 9.904608*^6, 82.805, 24.9, 4.652, 2.883, 4541.795, 16., 240.208, 
  7.21, 2., "", 84.169, 0.7, 75.27, 0.634}, {"HND", "North America", 
  "Honduras", "2021-05-27", 235599., 676., 755.429, 6259., 19., 23.714, 
  23786.807, 68.251, 76.27, 631.928, 1.918, 2.394, 0.98, "", "", "", "", "", 
  "", "", "", "", "", "", "", "", "", "", "", "", "", "", "", "", 11893., "", 
  "", "", 1201., "", 9.904608*^6, 82.805, 24.9, 4.652, 2.883, 4541.795, 16., 
  240.208, 7.21, 2., "", 84.169, 0.7, 75.27, 0.634}, 
 {"HND", "North America", "Honduras", "2021-05-28", 236451., 852., 698.714, 
  6284., 25., 21.571, 23872.828, 86.021, 70.544, 634.452, 2.524, 2.178, 0.98, 
  "", "", "", "", "", "", "", "", "", "", "", "", "", "", "", "", "", 
  253832., 209704., "", "", 12853., 2.56, 2.12, "", 1298., "", 9.904608*^6, 
  82.805, 24.9, 4.652, 2.883, 4541.795, 16., 240.208, 7.21, 2., "", 84.169, 
  0.7, 75.27, 0.634}, {"HND", "North America", "Honduras", "2021-05-29", 
  236952., 501., 687.286, 6296., 12., 21.857, 23923.41, 50.583, 69.391, 
  635.664, 1.212, 2.207, 0.98, "", "", "", "", "", "", "", "", "", "", "", 
  "", "", "", "", "", "", "", "", "", "", 14267., "", "", "", 1440., "", 
  9.904608*^6, 82.805, 24.9, 4.652, 2.883, 4541.795, 16., 240.208, 7.21, 2., 
  "", 84.169, 0.7, 75.27, 0.634}, {"HND", "North America", "Honduras", 
  "2021-05-30", 236952., 0., 611.429, 6296., 0., 21.429, 23923.41, 0., 
  61.732, 635.664, 0., 2.163, 0.98, "", "", "", "", "", "", "", "", "", "", 
  "", "", "", "", "", "", "", "", "", "", "", 15681., "", "", "", 1583., "", 
  9.904608*^6, 82.805, 24.9, 4.652, 2.883, 4541.795, 16., 240.208, 7.21, 2., 
  "", 84.169, 0.7, 75.27, 0.634}, {"HND", "North America", "Honduras", 
  "2021-05-31", 238227., 1275., 730.143, 6353., 57., 23.571, 24052.138, 
  128.728, 73.717, 641.419, 5.755, 2.38, 0.98, "", "", "", "", "", "", "", 
  "", "", "", "", "", "", "", "", "", "", 317257., "", "", "", 17094., 3.2, 
  "", "", 1726., "", 9.904608*^6, 82.805, 24.9, 4.652, 2.883, 4541.795, 16., 
  240.208, 7.21, 2., "", 84.169, 0.7, 75.27, 0.634}, 
 {"HND", "North America", "Honduras", "2021-06-01", 238820., 593., 700.571, 
  6379., 26., 24.143, 24112.009, 59.871, 70.732, 644.044, 2.625, 2.438, 0.98, 
  "", "", "", "", "", "", "", "", "", "", "", "", "", "", "", "", "", 
  352252., "", "", 34995., 20487., 3.56, "", "", 2068., "", 9.904608*^6, 
  82.805, 24.9, 4.652, 2.883, 4541.795, 16., 240.208, 7.21, 2., "", 84.169, 
  0.7, 75.27, 0.634}, {"HND", "North America", "Honduras", "2021-06-02", 
  239428., 608., 643.571, 6403., 24., 23.286, 24173.395, 61.386, 64.977, 
  646.467, 2.423, 2.351, 0.98, "", "", "", "", "", "", "", "", "", "", "", 
  "", "", "", "", "", "", 377593., 320832., 56761., 25341., 21965., 3.81, 
  3.24, 0.57, 2218., "", 9.904608*^6, 82.805, 24.9, 4.652, 2.883, 4541.795, 
  16., 240.208, 7.21, 2., "", 84.169, 0.7, 75.27, 0.634}, 
 {"HND", "North America", "Honduras", "2021-06-03", 240382., 954., 683.286, 
  6415., 12., 22.286, 24269.714, 96.319, 68.987, 647.678, 1.212, 2.25, 0.98, 
  "", "", "", "", "", "", "", "", "", "", "", "", "", "", "", "", "", "", "", 
  "", "", 21356., "", "", "", 2156., "", 9.904608*^6, 82.805, 24.9, 4.652, 
  2.883, 4541.795, 16., 240.208, 7.21, 2., "", 84.169, 0.7, 75.27, 0.634}, 
 {"HND", "North America", "Honduras", "2021-06-04", 241039., 657., 655.429, 
  6454., 39., 24.286, 24336.046, 66.333, 66.174, 651.616, 3.938, 2.452, 0.98, 
  "", "", "", "", "", "", "", "", "", "", "", "", "", "", "", "", "", "", "", 
  "", "", 20747., "", "", "", 2095., "", 9.904608*^6, 82.805, 24.9, 4.652, 
  2.883, 4541.795, 16., 240.208, 7.21, 2., "", 84.169, 0.7, 75.27, 0.634}, 
 {"HND", "North America", "Honduras", "2021-06-05", 241574., 535., 660.286, 
  6460., 6., 23.429, 24390.062, 54.015, 66.664, 652.222, 0.606, 2.365, 0.98, 
  "", "", "", "", "", "", "", "", "", "", "", "", "", "", "", "", "", "", "", 
  "", "", 19260., "", "", "", 1945., "", 9.904608*^6, 82.805, 24.9, 4.652, 
  2.883, 4541.795, 16., 240.208, 7.21, 2., "", 84.169, 0.7, 75.27, 0.634}, 
 {"HND", "North America", "Honduras", "2021-06-06", 241826., 252., 696.286, 
  6479., 19., 26.143, 24415.504, 25.443, 70.299, 654.14, 1.918, 2.639, 0.98, 
  "", "", "", "", "", "", "", "", "", "", "", "", "", "", "", "", "", 
  420531., 369571., 56960., "", 17774., 4.25, 3.73, 0.58, 1795., "", 
  9.904608*^6, 82.805, 24.9, 4.652, 2.883, 4541.795, 16., 240.208, 7.21, 2., 
  "", 84.169, 0.7, 75.27, 0.634}, {"HND", "North America", "Honduras", 
  "2021-06-07", 242377., 551., 592.857, 6493., 14., 20., 24471.135, 55.631, 
  59.857, 655.553, 1.413, 2.019, "", "", "", "", "", "", "", "", "", "", "", 
  "", "", "", "", "", "", "", "", "", "", "", "", "", "", "", "", "", 
  9.904608*^6, 82.805, 24.9, 4.652, 2.883, 4541.795, 16., 240.208, 7.21, 2., 
  "", 84.169, 0.7, 75.27, 0.634}, {"HKG", "Asia", "Hong Kong", "2020-01-23", 
  2., 2., "", "", "", "", 0.267, 0.267, "", "", "", "", "", "", "", "", "", 
  "", "", "", "", "", "", "", "", "", "", "", "", "", "", "", "", "", "", "", 
  "", "", "", 13.89, 7.496988*^6, 7039.714, 44.8, 16.303, 10.158, 56054.92, 
  "", "", 8.33, "", "", "", "", 84.86, 0.949}, 
 {"HKG", "Asia", "Hong Kong", "2020-01-24", 2., 0., "", "", "", "", 0.267, 
  0., "", "", "", "", "", "", "", "", "", "", "", "", "", "", "", "", "", "", 
  "", "", "", "", "", "", "", "", "", "", "", "", "", 13.89, 7.496988*^6, 
  7039.714, 44.8, 16.303, 10.158, 56054.92, "", "", 8.33, "", "", "", "", 
  84.86, 0.949}, {"HKG", "Asia", "Hong Kong", "2020-01-25", 5., 3., "", "", 
  "", "", 0.667, 0.4, "", "", "", "", "", "", "", "", "", "", "", "", "", "", 
  "", "", "", "", "", "", "", "", "", "", "", "", "", "", "", "", "", 25., 
  7.496988*^6, 7039.714, 44.8, 16.303, 10.158, 56054.92, "", "", 8.33, "", 
  "", "", "", 84.86, 0.949}, {"HKG", "Asia", "Hong Kong", "2020-01-26", 8., 
  3., "", "", "", "", 1.067, 0.4, "", "", "", "", "", "", "", "", "", "", "", 
  "", "", "", "", "", "", "", "", "", "", "", "", "", "", "", "", "", "", "", 
  "", 36.11, 7.496988*^6, 7039.714, 44.8, 16.303, 10.158, 56054.92, "", "", 
  8.33, "", "", "", "", 84.86, 0.949}, {"HKG", "Asia", "Hong Kong", 
  "2020-01-27", 8., 0., "", "", "", "", 1.067, 0., "", "", "", "", "", "", 
  "", "", "", "", "", "", "", "", "", "", "", "", "", "", "", "", "", "", "", 
  "", "", "", "", "", "", 41.67, 7.496988*^6, 7039.714, 44.8, 16.303, 10.158, 
  56054.92, "", "", 8.33, "", "", "", "", 84.86, 0.949}, 
 {"HKG", "Asia", "Hong Kong", "2020-01-28", 8., 0., 1.143, "", "", 0., 1.067, 
  0., 0.152, "", "", 0., "", "", "", "", "", "", "", "", "", "", "", "", "", 
  "", "", "", "", "", "", "", "", "", "", "", "", "", "", 45.37, 7.496988*^6, 
  7039.714, 44.8, 16.303, 10.158, 56054.92, "", "", 8.33, "", "", "", "", 
  84.86, 0.949}, {"HKG", "Asia", "Hong Kong", "2020-01-29", 10., 2., 1.429, 
  "", "", 0., 1.334, 0.267, 0.191, "", "", 0., "", "", "", "", "", "", "", 
  "", "", "", "", "", "", "", "", "", "", "", "", "", "", "", "", "", "", "", 
  "", 49.07, 7.496988*^6, 7039.714, 44.8, 16.303, 10.158, 56054.92, "", "", 
  8.33, "", "", "", "", 84.86, 0.949}, {"HKG", "Asia", "Hong Kong", 
  "2020-01-30", 10., 0., 1.143, "", "", 0., 1.334, 0., 0.152, "", "", 0., "", 
  "", "", "", "", "", "", "", "", "", "", "", "", "", "", "", "", "", "", "", 
  "", "", "", "", "", "", "", 49.07, 7.496988*^6, 7039.714, 44.8, 16.303, 
  10.158, 56054.92, "", "", 8.33, "", "", "", "", 84.86, 0.949}, 
 {"HKG", "Asia", "Hong Kong", "2020-01-31", 12., 2., 1.429, "", "", 0., 
  1.601, 0.267, 0.191, "", "", 0., "", "", "", "", "", "", "", "", "", "", 
  3610., 0.482, "", "", "", "", "", "tests performed", "", "", "", "", "", 
  "", "", "", "", 49.07, 7.496988*^6, 7039.714, 44.8, 16.303, 10.158, 
  56054.92, "", "", 8.33, "", "", "", "", 84.86, 0.949}, 
 {"HKG", "Asia", "Hong Kong", "2020-02-01", 13., 1., 1.143, "", "", 0., 
  1.734, 0.133, 0.152, "", "", 0., "", "", "", "", "", "", "", "", "", "", 
  "", "", "", "", "", "", "", "tests performed", "", "", "", "", "", "", "", 
  "", "", 49.07, 7.496988*^6, 7039.714, 44.8, 16.303, 10.158, 56054.92, "", 
  "", 8.33, "", "", "", "", 84.86, 0.949}, {"HKG", "Asia", "Hong Kong", 
  "2020-02-02", 15., 2., 1., "", "", 0., 2.001, 0.267, 0.133, "", "", 0., "", 
  "", "", "", "", "", "", "", "", "", "", "", "", "", "", "", "", 
  "tests performed", "", "", "", "", "", "", "", "", "", 49.07, 7.496988*^6, 
  7039.714, 44.8, 16.303, 10.158, 56054.92, "", "", 8.33, "", "", "", "", 
  84.86, 0.949}, {"HKG", "Asia", "Hong Kong", "2020-02-03", 15., 0., 1., "", 
  "", 0., 2.001, 0., 0.133, "", "", 0., "", "", "", "", "", "", "", "", "", 
  "", "", "", "", "", "", "", "", "tests performed", "", "", "", "", "", "", 
  "", "", "", 49.07, 7.496988*^6, 7039.714, 44.8, 16.303, 10.158, 56054.92, 
  "", "", 8.33, "", "", "", "", 84.86, 0.949}, 
 {"HKG", "Asia", "Hong Kong", "2020-02-04", 17., 2., 1.286, 1., 1., 0.143, 
  2.268, 0.267, 0.171, 0.133, 0.133, 0.019, "", "", "", "", "", "", "", "", 
  "", "", "", "", "", "", "", "", "", "tests performed", "", "", "", "", "", 
  "", "", "", "", 49.07, 7.496988*^6, 7039.714, 44.8, 16.303, 10.158, 
  56054.92, "", "", 8.33, "", "", "", "", 84.86, 0.949}, 
 {"HKG", "Asia", "Hong Kong", "2020-02-05", 21., 4., 1.571, 1., 0., 0.143, 
  2.801, 0.534, 0.21, 0.133, 0., 0.019, "", "", "", "", "", "", "", "", "", 
  "", "", "", "", "", "", "", "", "tests performed", "", "", "", "", "", "", 
  "", "", "", 49.07, 7.496988*^6, 7039.714, 44.8, 16.303, 10.158, 56054.92, 
  "", "", 8.33, "", "", "", "", 84.86, 0.949}, 
 {"HKG", "Asia", "Hong Kong", "2020-02-06", 24., 3., 2., 1., 0., 0.143, 
  3.201, 0.4, 0.267, 0.133, 0., 0.019, "", "", "", "", "", "", "", "", "", 
  "", "", "", "", "", "", "", "", "tests performed", "", "", "", "", "", "", 
  "", "", "", 49.07, 7.496988*^6, 7039.714, 44.8, 16.303, 10.158, 56054.92, 
  "", "", 8.33, "", "", "", "", 84.86, 0.949}, 
 {"HKG", "Asia", "Hong Kong", "2020-02-07", 25., 1., 1.857, 1., 0., 0.143, 
  3.335, 0.133, 0.248, 0.133, 0., 0.019, "", "", "", "", "", "", "", "", "", 
  "", "", "", "", 930., 0.124, "", "", "tests performed", "", "", "", "", "", 
  "", "", "", "", 49.07, 7.496988*^6, 7039.714, 44.8, 16.303, 10.158, 
  56054.92, "", "", 8.33, "", "", "", "", 84.86, 0.949}, 
 {"HKG", "Asia", "Hong Kong", "2020-02-08", 26., 1., 1.857, 1., 0., 0.143, 
  3.468, 0.133, 0.248, 0.133, 0., 0.019, "", "", "", "", "", "", "", "", "", 
  "", "", "", "", 930., 0.124, "", "", "tests performed", "", "", "", "", "", 
  "", "", "", "", 52.78, 7.496988*^6, 7039.714, 44.8, 16.303, 10.158, 
  56054.92, "", "", 8.33, "", "", "", "", 84.86, 0.949}, 
 {"HKG", "Asia", "Hong Kong", "2020-02-09", 29., 3., 2., 1., 0., 0.143, 
  3.868, 0.4, 0.267, 0.133, 0., 0.019, "", "", "", "", "", "", "", "", "", 
  "", "", "", "", 930., 0.124, "", "", "tests performed", "", "", "", "", "", 
  "", "", "", "", 52.78, 7.496988*^6, 7039.714, 44.8, 16.303, 10.158, 
  56054.92, "", "", 8.33, "", "", "", "", 84.86, 0.949}, 
 {"HKG", "Asia", "Hong Kong", "2020-02-10", 38., 9., 3.286, 1., 0., 0.143, 
  5.069, 1.2, 0.438, 0.133, 0., 0.019, "", "", "", "", "", "", "", "", "", 
  "", "", "", "", 930., 0.124, "", "", "tests performed", "", "", "", "", "", 
  "", "", "", "", 52.78, 7.496988*^6, 7039.714, 44.8, 16.303, 10.158, 
  56054.92, "", "", 8.33, "", "", "", "", 84.86, 0.949}, 
 {"HKG", "Asia", "Hong Kong", "2020-02-11", 49., 11., 4.571, 1., 0., 0., 
  6.536, 1.467, 0.61, 0.133, 0., 0., "", "", "", "", "", "", "", "", "", "", 
  "", "", "", 930., 0.124, "", "", "tests performed", "", "", "", "", "", "", 
  "", "", "", 52.78, 7.496988*^6, 7039.714, 44.8, 16.303, 10.158, 56054.92, 
  "", "", 8.33, "", "", "", "", 84.86, 0.949}, 
 {"HKG", "Asia", "Hong Kong", "2020-02-12", 50., 1., 4.143, 1., 0., 0., 
  6.669, 0.133, 0.553, 0.133, 0., 0., "", "", "", "", "", "", "", "", "", "", 
  "", "", "", 930., 0.124, "", "", "tests performed", "", "", "", "", "", "", 
  "", "", "", 52.78, 7.496988*^6, 7039.714, 44.8, 16.303, 10.158, 56054.92, 
  "", "", 8.33, "", "", "", "", 84.86, 0.949}, 
 {"HKG", "Asia", "Hong Kong", "2020-02-13", 53., 3., 4.143, 1., 0., 0., 7.07, 
  0.4, 0.553, 0.133, 0., 0., "", "", "", "", "", "", "", "", "", "", "", "", 
  "", 930., 0.124, "", "", "tests performed", "", "", "", "", "", "", "", "", 
  "", 52.78, 7.496988*^6, 7039.714, 44.8, 16.303, 10.158, 56054.92, "", "", 
  8.33, "", "", "", "", 84.86, 0.949}, {"HKG", "Asia", "Hong Kong", 
  "2020-02-14", 56., 3., 4.429, 1., 0., 0., 7.47, 0.4, 0.591, 0.133, 0., 0., 
  "", "", "", "", "", "", "", "", "", "", "", "", "", 930., 0.124, "", "", 
  "tests performed", "", "", "", "", "", "", "", "", "", 52.78, 7.496988*^6, 
  7039.714, 44.8, 16.303, 10.158, 56054.92, "", "", 8.33, "", "", "", "", 
  84.86, 0.949}, {"HKG", "Asia", "Hong Kong", "2020-02-15", 56., 0., 4.286, 
  1., 0., 0., 7.47, 0., 0.572, 0.133, 0., 0., "", "", "", "", "", "", "", "", 
  "", "", "", "", "", 930., 0.124, "", "", "tests performed", "", "", "", "", 
  "", "", "", "", "", 52.78, 7.496988*^6, 7039.714, 44.8, 16.303, 10.158, 
  56054.92, "", "", 8.33, "", "", "", "", 84.86, 0.949}, 
 {"HKG", "Asia", "Hong Kong", "2020-02-16", 57., 1., 4., 1., 0., 0., 7.603, 
  0.133, 0.534, 0.133, 0., 0., "", "", "", "", "", "", "", "", "", "", "", 
  "", "", 930., 0.124, "", "", "tests performed", "", "", "", "", "", "", "", 
  "", "", 52.78, 7.496988*^6, 7039.714, 44.8, 16.303, 10.158, 56054.92, "", 
  "", 8.33, "", "", "", "", 84.86, 0.949}, {"HKG", "Asia", "Hong Kong", 
  "2020-02-17", 60., 3., 3.143, 1., 0., 0., 8.003, 0.4, 0.419, 0.133, 0., 0., 
  "", "", "", "", "", "", "", "", "", "", "", "", "", 930., 0.124, "", "", 
  "tests performed", "", "", "", "", "", "", "", "", "", 52.78, 7.496988*^6, 
  7039.714, 44.8, 16.303, 10.158, 56054.92, "", "", 8.33, "", "", "", "", 
  84.86, 0.949}, {"HKG", "Asia", "Hong Kong", "2020-02-18", 62., 2., 1.857, 
  1., 0., 0., 8.27, 0.267, 0.248, 0.133, 0., 0., "", "", "", "", "", "", "", 
  "", "", "", "", "", "", 930., 0.124, "", "", "tests performed", "", "", "", 
  "", "", "", "", "", "", 52.78, 7.496988*^6, 7039.714, 44.8, 16.303, 10.158, 
  56054.92, "", "", 8.33, "", "", "", "", 84.86, 0.949}, 
 {"HKG", "Asia", "Hong Kong", "2020-02-19", 63., 1., 1.857, 2., 1., 0.143, 
  8.403, 0.133, 0.248, 0.267, 0.133, 0.019, "", "", "", "", "", "", "", "", 
  "", "", "", "", "", 930., 0.124, "", "", "tests performed", "", "", "", "", 
  "", "", "", "", "", 52.78, 7.496988*^6, 7039.714, 44.8, 16.303, 10.158, 
  56054.92, "", "", 8.33, "", "", "", "", 84.86, 0.949}, 
 {"HKG", "Asia", "Hong Kong", "2020-02-20", 68., 5., 2.143, 2., 0., 0.143, 
  9.07, 0.667, 0.286, 0.267, 0., 0.019, "", "", "", "", "", "", "", "", "", 
  "", "", "", "", 930., 0.124, "", "", "tests performed", "", "", "", "", "", 
  "", "", "", "", 52.78, 7.496988*^6, 7039.714, 44.8, 16.303, 10.158, 
  56054.92, "", "", 8.33, "", "", "", "", 84.86, 0.949}, 
 {"HKG", "Asia", "Hong Kong", "2020-02-21", 68., 0., 1.714, 2., 0., 0.143, 
  9.07, 0., 0.229, 0.267, 0., 0.019, "", "", "", "", "", "", "", "", "", "", 
  "", "", "", 930., 0.124, "", "", "tests performed", "", "", "", "", "", "", 
  "", "", "", 52.78, 7.496988*^6, 7039.714, 44.8, 16.303, 10.158, 56054.92, 
  "", "", 8.33, "", "", "", "", 84.86, 0.949}, 
 {"HKG", "Asia", "Hong Kong", "2020-02-22", 69., 1., 1.857, 2., 0., 0.143, 
  9.204, 0.133, 0.248, 0.267, 0., 0.019, "", "", "", "", "", "", "", "", "", 
  "", "", "", "", 930., 0.124, "", "", "tests performed", "", "", "", "", "", 
  "", "", "", "", 52.78, 7.496988*^6, 7039.714, 44.8, 16.303, 10.158, 
  56054.92, "", "", 8.33, "", "", "", "", 84.86, 0.949}, 
 {"HKG", "Asia", "Hong Kong", "2020-02-23", 74., 5., 2.429, 2., 0., 0.143, 
  9.871, 0.667, 0.324, 0.267, 0., 0.019, "", "", "", "", "", "", "", "", "", 
  "", "", "", "", 930., 0.124, "", "", "tests performed", "", "", "", "", "", 
  "", "", "", "", 52.78, 7.496988*^6, 7039.714, 44.8, 16.303, 10.158, 
  56054.92, "", "", 8.33, "", "", "", "", 84.86, 0.949}, 
 {"HKG", "Asia", "Hong Kong", "2020-02-24", 79., 5., 2.714, 2., 0., 0.143, 
  10.538, 0.667, 0.362, 0.267, 0., 0.019, "", "", "", "", "", "", "", "", "", 
  "", "", "", "", 930., 0.124, "", "", "tests performed", "", "", "", "", "", 
  "", "", "", "", 52.78, 7.496988*^6, 7039.714, 44.8, 16.303, 10.158, 
  56054.92, "", "", 8.33, "", "", "", "", 84.86, 0.949}, 
 {"HKG", "Asia", "Hong Kong", "2020-02-25", 84., 5., 3.143, 2., 0., 0.143, 
  11.204, 0.667, 0.419, 0.267, 0., 0.019, "", "", "", "", "", "", "", "", "", 
  "", "", "", "", 930., 0.124, "", "", "tests performed", "", "", "", "", "", 
  "", "", "", "", 52.78, 7.496988*^6, 7039.714, 44.8, 16.303, 10.158, 
  56054.92, "", "", 8.33, "", "", "", "", 84.86, 0.949}, 
 {"HKG", "Asia", "Hong Kong", "2020-02-26", 91., 7., 4., 2., 0., 0., 12.138, 
  0.934, 0.534, 0.267, 0., 0., "", "", "", "", "", "", "", "", "", "", "", 
  "", "", 930., 0.124, "", "", "tests performed", "", "", "", "", "", "", "", 
  "", "", 52.78, 7.496988*^6, 7039.714, 44.8, 16.303, 10.158, 56054.92, "", 
  "", 8.33, "", "", "", "", 84.86, 0.949}, {"HKG", "Asia", "Hong Kong", 
  "2020-02-27", 92., 1., 3.429, 2., 0., 0., 12.272, 0.133, 0.457, 0.267, 0., 
  0., "", "", "", "", "", "", "", "", "", "", "", "", "", 930., 0.124, "", 
  "", "tests performed", "", "", "", "", "", "", "", "", "", 52.78, 
  7.496988*^6, 7039.714, 44.8, 16.303, 10.158, 56054.92, "", "", 8.33, "", 
  "", "", "", 84.86, 0.949}, {"HKG", "Asia", "Hong Kong", "2020-02-28", 94., 
  2., 3.714, 2., 0., 0., 12.538, 0.267, 0.495, 0.267, 0., 0., "", "", "", "", 
  "", "", "", "", "", "", "", "", "", 930., 0.124, "", "", "tests performed", 
  "", "", "", "", "", "", "", "", "", 52.78, 7.496988*^6, 7039.714, 44.8, 
  16.303, 10.158, 56054.92, "", "", 8.33, "", "", "", "", 84.86, 0.949}, 
 {"HKG", "Asia", "Hong Kong", "2020-02-29", 95., 1., 3.714, 2., 0., 0., 
  12.672, 0.133, 0.495, 0.267, 0., 0., "", "", "", "", "", "", "", "", "", 
  "", 30593., 4.081, "", 930., 0.124, 0.003, 333.3, "tests performed", "", 
  "", "", "", "", "", "", "", "", 52.78, 7.496988*^6, 7039.714, 44.8, 16.303, 
  10.158, 56054.92, "", "", 8.33, "", "", "", "", 84.86, 0.949}, 
 {"HKG", "Asia", "Hong Kong", "2020-03-01", 96., 1., 3.143, 2., 0., 0., 
  12.805, 0.133, 0.419, 0.267, 0., 0., "", "", "", "", "", "", "", "", "", 
  "", "", "", "", 1102., 0.147, "", "", "tests performed", "", "", "", "", 
  "", "", "", "", "", 52.78, 7.496988*^6, 7039.714, 44.8, 16.303, 10.158, 
  56054.92, "", "", 8.33, "", "", "", "", 84.86, 0.949}, 
 {"HKG", "Asia", "Hong Kong", "2020-03-02", 100., 4., 3., 2., 0., 0., 13.339, 
  0.534, 0.4, 0.267, 0., 0., "", "", "", "", "", "", "", "", "", "", "", "", 
  "", 1273., 0.17, "", "", "tests performed", "", "", "", "", "", "", "", "", 
  "", 45.37, 7.496988*^6, 7039.714, 44.8, 16.303, 10.158, 56054.92, "", "", 
  8.33, "", "", "", "", 84.86, 0.949}, {"HKG", "Asia", "Hong Kong", 
  "2020-03-03", 100., 0., 2.286, 2., 0., 0., 13.339, 0., 0.305, 0.267, 0., 
  0., "", "", "", "", "", "", "", "", "", "", "", "", "", 1444., 0.193, "", 
  "", "tests performed", "", "", "", "", "", "", "", "", "", 45.37, 
  7.496988*^6, 7039.714, 44.8, 16.303, 10.158, 56054.92, "", "", 8.33, "", 
  "", "", "", 84.86, 0.949}, {"HKG", "Asia", "Hong Kong", "2020-03-04", 105., 
  5., 2., 2., 0., 0., 14.006, 0.667, 0.267, 0.267, 0., 0., "", "", "", "", 
  "", "", "", "", "", "", "", "", "", 1615., 0.215, "", "", 
  "tests performed", "", "", "", "", "", "", "", "", "", 45.37, 7.496988*^6, 
  7039.714, 44.8, 16.303, 10.158, 56054.92, "", "", 8.33, "", "", "", "", 
  84.86, 0.949}, {"HKG", "Asia", "Hong Kong", "2020-03-05", 105., 0., 1.857, 
  2., 0., 0., 14.006, 0., 0.248, 0.267, 0., 0., "", "", "", "", "", "", "", 
  "", "", "", "", "", "", 1787., 0.238, "", "", "tests performed", "", "", 
  "", "", "", "", "", "", "", 45.37, 7.496988*^6, 7039.714, 44.8, 16.303, 
  10.158, 56054.92, "", "", 8.33, "", "", "", "", 84.86, 0.949}, 
 {"HKG", "Asia", "Hong Kong", "2020-03-06", 107., 2., 1.857, 2., 0., 0., 
  14.272, 0.267, 0.248, 0.267, 0., 0., "", "", "", "", "", "", "", "", "", 
  "", "", "", "", 1958., 0.261, "", "", "tests performed", "", "", "", "", 
  "", "", "", "", "", 45.37, 7.496988*^6, 7039.714, 44.8, 16.303, 10.158, 
  56054.92, "", "", 8.33, "", "", "", "", 84.86, 0.949}, 
 {"HKG", "Asia", "Hong Kong", "2020-03-07", 108., 1., 1.857, 2., 0., 0., 
  14.406, 0.133, 0.248, 0.267, 0., 0., "", "", "", "", "", "", "", "", "", 
  "", "", "", "", 2129., 0.284, "", "", "tests performed", "", "", "", "", 
  "", "", "", "", "", 45.37, 7.496988*^6, 7039.714, 44.8, 16.303, 10.158, 
  56054.92, "", "", 8.33, "", "", "", "", 84.86, 0.949}, 
 {"HKG", "Asia", "Hong Kong", "2020-03-08", 114., 6., 2.571, 3., 1., 0.143, 
  15.206, 0.8, 0.343, 0.4, 0.133, 0.019, "", "", "", "", "", "", "", "", "", 
  "", "", "", "", 2129., 0.284, "", "", "tests performed", "", "", "", "", 
  "", "", "", "", "", 45.37, 7.496988*^6, 7039.714, 44.8, 16.303, 10.158, 
  56054.92, "", "", 8.33, "", "", "", "", 84.86, 0.949}, 
 {"HKG", "Asia", "Hong Kong", "2020-03-09", 115., 1., 2.143, 3., 0., 0.143, 
  15.339, 0.133, 0.286, 0.4, 0., 0.019, "", "", "", "", "", "", "", "", "", 
  "", "", "", "", 2129., 0.284, "", "", "tests performed", "", "", "", "", 
  "", "", "", "", "", 45.37, 7.496988*^6, 7039.714, 44.8, 16.303, 10.158, 
  56054.92, "", "", 8.33, "", "", "", "", 84.86, 0.949}, 
 {"HKG", "Asia", "Hong Kong", "2020-03-10", 120., 5., 2.857, 3., 0., 0.143, 
  16.006, 0.667, 0.381, 0.4, 0., 0.019, "", "", "", "", "", "", "", "", "", 
  "", "", "", "", 2129., 0.284, "", "", "tests performed", "", "", "", "", 
  "", "", "", "", "", 45.37, 7.496988*^6, 7039.714, 44.8, 16.303, 10.158, 
  56054.92, "", "", 8.33, "", "", "", "", 84.86, 0.949}, 
 {"HKG", "Asia", "Hong Kong", "2020-03-11", 126., 6., 3., 3., 0., 0.143, 
  16.807, 0.8, 0.4, 0.4, 0., 0.019, "", "", "", "", "", "", "", "", "", "", 
  "", "", "", 2129., 0.284, "", "", "tests performed", "", "", "", "", "", 
  "", "", "", "", 45.37, 7.496988*^6, 7039.714, 44.8, 16.303, 10.158, 
  56054.92, "", "", 8.33, "", "", "", "", 84.86, 0.949}, 
 {"HKG", "Asia", "Hong Kong", "2020-03-12", 129., 3., 3.429, 3., 0., 0.143, 
  17.207, 0.4, 0.457, 0.4, 0., 0.019, "", "", "", "", "", "", "", "", "", "", 
  "", "", "", 2129., 0.284, "", "", "tests performed", "", "", "", "", "", 
  "", "", "", "", 45.37, 7.496988*^6, 7039.714, 44.8, 16.303, 10.158, 
  56054.92, "", "", 8.33, "", "", "", "", 84.86, 0.949}, 
 {"HKG", "Asia", "Hong Kong", "2020-03-13", 134., 5., 3.857, 4., 1., 0.286, 
  17.874, 0.667, 0.514, 0.534, 0.133, 0.038, "", "", "", "", "", "", "", "", 
  "", "", "", "", "", 2129., 0.284, "", "", "tests performed", "", "", "", 
  "", "", "", "", "", "", 45.37, 7.496988*^6, 7039.714, 44.8, 16.303, 10.158, 
  56054.92, "", "", 8.33, "", "", "", "", 84.86, 0.949}, 
 {"HKG", "Asia", "Hong Kong", "2020-03-14", 140., 6., 4.571, 4., 0., 0.286, 
  18.674, 0.8, 0.61, 0.534, 0., 0.038, "", "", "", "", "", "", "", "", "", 
  "", "", "", "", 2129., 0.284, "", "", "tests performed", "", "", "", "", 
  "", "", "", "", "", 45.37, 7.496988*^6, 7039.714, 44.8, 16.303, 10.158, 
  56054.92, "", "", 8.33, "", "", "", "", 84.86, 0.949}, 
 {"HKG", "Asia", "Hong Kong", "2020-03-15", 145., 5., 4.429, 4., 0., 0.143, 
  19.341, 0.667, 0.591, 0.534, 0., 0.019, "", "", "", "", "", "", "", "", "", 
  "", "", "", "", 2129., 0.284, "", "", "tests performed", "", "", "", "", 
  "", "", "", "", "", 45.37, 7.496988*^6, 7039.714, 44.8, 16.303, 10.158, 
  56054.92, "", "", 8.33, "", "", "", "", 84.86, 0.949}, 
 {"HKG", "Asia", "Hong Kong", "2020-03-16", 155., 10., 5.714, 4., 0., 0.143, 
  20.675, 1.334, 0.762, 0.534, 0., 0.019, "", "", "", "", "", "", "", "", "", 
  "", "", "", "", 2129., 0.284, "", "", "tests performed", "", "", "", "", 
  "", "", "", "", "", 45.37, 7.496988*^6, 7039.714, 44.8, 16.303, 10.158, 
  56054.92, "", "", 8.33, "", "", "", "", 84.86, 0.949}, 
 {"HKG", "Asia", "Hong Kong", "2020-03-17", 162., 7., 6., 4., 0., 0.143, 
  21.609, 0.934, 0.8, 0.534, 0., 0.019, "", "", "", "", "", "", "", "", "", 
  "", "", "", "", 2129., 0.284, "", "", "tests performed", "", "", "", "", 
  "", "", "", "", "", 45.37, 7.496988*^6, 7039.714, 44.8, 16.303, 10.158, 
  56054.92, "", "", 8.33, "", "", "", "", 84.86, 0.949}, 
 {"HKG", "Asia", "Hong Kong", "2020-03-18", 181., 19., 7.857, 4., 0., 0.143, 
  24.143, 2.534, 1.048, 0.534, 0., 0.019, "", "", "", "", "", "", "", "", "", 
  "", "", "", "", 2129., 0.284, "", "", "tests performed", "", "", "", "", 
  "", "", "", "", "", 45.37, 7.496988*^6, 7039.714, 44.8, 16.303, 10.158, 
  56054.92, "", "", 8.33, "", "", "", "", 84.86, 0.949}, 
 {"HKG", "Asia", "Hong Kong", "2020-03-19", 208., 27., 11.286, 4., 0., 0.143, 
  27.744, 3.601, 1.505, 0.534, 0., 0.019, "", "", "", "", "", "", "", "", "", 
  "", "", "", "", 2129., 0.284, "", "", "tests performed", "", "", "", "", 
  "", "", "", "", "", 45.37, 7.496988*^6, 7039.714, 44.8, 16.303, 10.158, 
  56054.92, "", "", 8.33, "", "", "", "", 84.86, 0.949}, 
 {"HKG", "Asia", "Hong Kong", "2020-03-20", 256., 48., 17.429, 4., 0., 0., 
  34.147, 6.403, 2.325, 0.534, 0., 0., "", "", "", "", "", "", "", "", "", 
  "", "", "", "", 2129., 0.284, "", "", "tests performed", "", "", "", "", 
  "", "", "", "", "", 45.37, 7.496988*^6, 7039.714, 44.8, 16.303, 10.158, 
  56054.92, "", "", 8.33, "", "", "", "", 84.86, 0.949}, 
 {"HKG", "Asia", "Hong Kong", "2020-03-21", 273., 17., 19., 4., 0., 0., 
  36.415, 2.268, 2.534, 0.534, 0., 0., "", "", "", "", "", "", "", "", "", 
  "", "", "", "", 2129., 0.284, "", "", "tests performed", "", "", "", "", 
  "", "", "", "", "", 45.37, 7.496988*^6, 7039.714, 44.8, 16.303, 10.158, 
  56054.92, "", "", 8.33, "", "", "", "", 84.86, 0.949}, 
 {"HKG", "Asia", "Hong Kong", "2020-03-22", 317., 44., 24.571, 4., 0., 0., 
  42.284, 5.869, 3.278, 0.534, 0., 0., "", "", "", "", "", "", "", "", "", 
  "", "", "", "", 2129., 0.284, "", "", "tests performed", "", "", "", "", 
  "", "", "", "", "", 45.37, 7.496988*^6, 7039.714, 44.8, 16.303, 10.158, 
  56054.92, "", "", 8.33, "", "", "", "", 84.86, 0.949}, 
 {"HKG", "Asia", "Hong Kong", "2020-03-23", 356., 39., 28.714, 4., 0., 0., 
  47.486, 5.202, 3.83, 0.534, 0., 0., "", "", "", "", "", "", "", "", "", "", 
  "", "", "", 2129., 0.284, "", "", "tests performed", "", "", "", "", "", 
  "", "", "", "", 52.78, 7.496988*^6, 7039.714, 44.8, 16.303, 10.158, 
  56054.92, "", "", 8.33, "", "", "", "", 84.86, 0.949}, 
 {"HKG", "Asia", "Hong Kong", "2020-03-24", 386., 30., 32., 4., 0., 0., 
  51.487, 4.002, 4.268, 0.534, 0., 0., "", "", "", "", "", "", "", "", "", 
  "", "", "", "", 2129., 0.284, "", "", "tests performed", "", "", "", "", 
  "", "", "", "", "", 52.78, 7.496988*^6, 7039.714, 44.8, 16.303, 10.158, 
  56054.92, "", "", 8.33, "", "", "", "", 84.86, 0.949}, 
 {"HKG", "Asia", "Hong Kong", "2020-03-25", 410., 24., 32.714, 4., 0., 0., 
  54.689, 3.201, 4.364, 0.534, 0., 0., "", "", "", "", "", "", "", "", "", 
  "", "", "", "", 2129., 0.284, "", "", "tests performed", "", "", "", "", 
  "", "", "", "", "", 52.78, 7.496988*^6, 7039.714, 44.8, 16.303, 10.158, 
  56054.92, "", "", 8.33, "", "", "", "", 84.86, 0.949}, 
 {"HKG", "Asia", "Hong Kong", "2020-03-26", 453., 43., 35., 4., 0., 0., 
  60.424, 5.736, 4.669, 0.534, 0., 0., "", "", "", "", "", "", "", "", "", 
  "", "", "", "", 2129., 0.284, "", "", "tests performed", "", "", "", "", 
  "", "", "", "", "", 52.78, 7.496988*^6, 7039.714, 44.8, 16.303, 10.158, 
  56054.92, "", "", 8.33, "", "", "", "", 84.86, 0.949}, 
 {"HKG", "Asia", "Hong Kong", "2020-03-27", 519., 66., 37.571, 4., 0., 0., 
  69.228, 8.804, 5.012, 0.534, 0., 0., "", "", "", "", "", "", "", "", "", 
  "", "", "", "", 2129., 0.284, "", "", "tests performed", "", "", "", "", 
  "", "", "", "", "", 52.78, 7.496988*^6, 7039.714, 44.8, 16.303, 10.158, 
  56054.92, "", "", 8.33, "", "", "", "", 84.86, 0.949}, 
 {"HKG", "Asia", "Hong Kong", "2020-03-28", 561., 42., 41.143, 4., 0., 0., 
  74.83, 5.602, 5.488, 0.534, 0., 0., "", "", "", "", "", "", "", "", "", "", 
  "", "", "", 2129., 0.284, "", "", "tests performed", "", "", "", "", "", 
  "", "", "", "", 52.78, 7.496988*^6, 7039.714, 44.8, 16.303, 10.158, 
  56054.92, "", "", 8.33, "", "", "", "", 84.86, 0.949}, 
 {"HKG", "Asia", "Hong Kong", "2020-03-29", 641., 80., 46.286, 4., 0., 0., 
  85.501, 10.671, 6.174, 0.534, 0., 0., "", "", "", "", "", "", "", "", "", 
  "", "", "", "", 2129., 0.284, "", "", "tests performed", "", "", "", "", 
  "", "", "", "", "", 63.89, 7.496988*^6, 7039.714, 44.8, 16.303, 10.158, 
  56054.92, "", "", 8.33, "", "", "", "", 84.86, 0.949}, 
 {"HKG", "Asia", "Hong Kong", "2020-03-30", 682., 41., 46.571, 4., 0., 0., 
  90.97, 5.469, 6.212, 0.534, 0., 0., "", "", "", "", "", "", "", "", "", "", 
  "", "", "", 2129., 0.284, "", "", "tests performed", "", "", "", "", "", 
  "", "", "", "", 63.89, 7.496988*^6, 7039.714, 44.8, 16.303, 10.158, 
  56054.92, "", "", 8.33, "", "", "", "", 84.86, 0.949}, 
 {"HKG", "Asia", "Hong Kong", "2020-03-31", 714., 32., 46.857, 4., 0., 0., 
  95.238, 4.268, 6.25, 0.534, 0., 0., "", "", "", "", "", "", "", "", "", "", 
  96598., 12.885, "", 2129., 0.284, 0.009, 112.6, "tests performed", "", "", 
  "", "", "", "", "", "", "", 63.89, 7.496988*^6, 7039.714, 44.8, 16.303, 
  10.158, 56054.92, "", "", 8.33, "", "", "", "", 84.86, 0.949}, 
 {"HKG", "Asia", "Hong Kong", "2020-04-01", 765., 51., 50.714, 4., 0., 0., 
  102.041, 6.803, 6.765, 0.534, 0., 0., "", "", "", "", "", "", "", "", "", 
  "", "", "", "", 2141., 0.286, "", "", "tests performed", "", "", "", "", 
  "", "", "", "", "", 63.89, 7.496988*^6, 7039.714, 44.8, 16.303, 10.158, 
  56054.92, "", "", 8.33, "", "", "", "", 84.86, 0.949}, 
 {"HKG", "Asia", "Hong Kong", "2020-04-02", 802., 37., 49.857, 4., 0., 0., 
  106.976, 4.935, 6.65, 0.534, 0., 0., "", "", "", "", "", "", "", "", "", 
  "", "", "", "", 2153., 0.287, "", "", "tests performed", "", "", "", "", 
  "", "", "", "", "", 63.89, 7.496988*^6, 7039.714, 44.8, 16.303, 10.158, 
  56054.92, "", "", 8.33, "", "", "", "", 84.86, 0.949}, 
 {"HKG", "Asia", "Hong Kong", "2020-04-03", 845., 43., 46.571, 4., 0., 0., 
  112.712, 5.736, 6.212, 0.534, 0., 0., "", "", "", "", "", "", "", "", "", 
  "", "", "", "", 2164., 0.289, "", "", "tests performed", "", "", "", "", 
  "", "", "", "", "", 63.89, 7.496988*^6, 7039.714, 44.8, 16.303, 10.158, 
  56054.92, "", "", 8.33, "", "", "", "", 84.86, 0.949}, 
 {"HKG", "Asia", "Hong Kong", "2020-04-04", 862., 17., 43., 4., 0., 0., 
  114.98, 2.268, 5.736, 0.534, 0., 0., "", "", "", "", "", "", "", "", "", 
  "", "", "", "", 2176., 0.29, "", "", "tests performed", "", "", "", "", "", 
  "", "", "", "", 63.89, 7.496988*^6, 7039.714, 44.8, 16.303, 10.158, 
  56054.92, "", "", 8.33, "", "", "", "", 84.86, 0.949}, 
 {"HKG", "Asia", "Hong Kong", "2020-04-05", 890., 28., 35.571, 4., 0., 0., 
  118.714, 3.735, 4.745, 0.534, 0., 0., "", "", "", "", "", "", "", "", "", 
  "", "", "", "", 2188., 0.292, "", "", "tests performed", "", "", "", "", 
  "", "", "", "", "", 63.89, 7.496988*^6, 7039.714, 44.8, 16.303, 10.158, 
  56054.92, "", "", 8.33, "", "", "", "", 84.86, 0.949}, 
 {"HKG", "Asia", "Hong Kong", "2020-04-06", 914., 24., 33.143, 4., 0., 0., 
  121.916, 3.201, 4.421, 0.534, 0., 0., "", "", "", "", "", "", "", "", "", 
  "", "", "", "", 2200., 0.293, "", "", "tests performed", "", "", "", "", 
  "", "", "", "", "", 66.67, 7.496988*^6, 7039.714, 44.8, 16.303, 10.158, 
  56054.92, "", "", 8.33, "", "", "", "", 84.86, 0.949}, 
 {"HKG", "Asia", "Hong Kong", "2020-04-07", 935., 21., 31.571, 4., 0., 0., 
  124.717, 2.801, 4.211, 0.534, 0., 0., "", "", "", "", "", "", "", "", "", 
  "", "", "", "", 2211., 0.295, "", "", "tests performed", "", "", "", "", 
  "", "", "", "", "", 66.67, 7.496988*^6, 7039.714, 44.8, 16.303, 10.158, 
  56054.92, "", "", 8.33, "", "", "", "", 84.86, 0.949}, 
 {"HKG", "Asia", "Hong Kong", "2020-04-08", 960., 25., 27.857, 4., 0., 0., 
  128.051, 3.335, 3.716, 0.534, 0., 0., "", "", "", "", "", "", "", "", "", 
  "", "", "", "", 2211., 0.295, "", "", "tests performed", "", "", "", "", 
  "", "", "", "", "", 66.67, 7.496988*^6, 7039.714, 44.8, 16.303, 10.158, 
  56054.92, "", "", 8.33, "", "", "", "", 84.86, 0.949}, 
 {"HKG", "Asia", "Hong Kong", "2020-04-09", 973., 13., 24.429, 4., 0., 0., 
  129.785, 1.734, 3.258, 0.534, 0., 0., "", "", "", "", "", "", "", "", "", 
  "", "", "", "", 2211., 0.295, "", "", "tests performed", "", "", "", "", 
  "", "", "", "", "", 66.67, 7.496988*^6, 7039.714, 44.8, 16.303, 10.158, 
  56054.92, "", "", 8.33, "", "", "", "", 84.86, 0.949}, 
 {"HKG", "Asia", "Hong Kong", "2020-04-10", 989., 16., 20.571, 4., 0., 0., 
  131.92, 2.134, 2.744, 0.534, 0., 0., "", "", "", "", "", "", "", "", "", 
  "", "", "", "", 2211., 0.295, "", "", "tests performed", "", "", "", "", 
  "", "", "", "", "", 66.67, 7.496988*^6, 7039.714, 44.8, 16.303, 10.158, 
  56054.92, "", "", 8.33, "", "", "", "", 84.86, 0.949}, 
 {"HKG", "Asia", "Hong Kong", "2020-04-11", 1000., 11., 19.714, 4., 0., 0., 
  133.387, 1.467, 2.63, 0.534, 0., 0., "", "", "", "", "", "", "", "", "", 
  "", "", "", "", 2211., 0.295, "", "", "tests performed", "", "", "", "", 
  "", "", "", "", "", 66.67, 7.496988*^6, 7039.714, 44.8, 16.303, 10.158, 
  56054.92, "", "", 8.33, "", "", "", "", 84.86, 0.949}, 
 {"HKG", "Asia", "Hong Kong", "2020-04-12", 1004., 4., 16.286, 4., 0., 0., 
  133.92, 0.534, 2.172, 0.534, 0., 0., "", "", "", "", "", "", "", "", "", 
  "", "", "", "", 2211., 0.295, "", "", "tests performed", "", "", "", "", 
  "", "", "", "", "", 66.67, 7.496988*^6, 7039.714, 44.8, 16.303, 10.158, 
  56054.92, "", "", 8.33, "", "", "", "", 84.86, 0.949}, 
 {"HKG", "Asia", "Hong Kong", "2020-04-13", 1009., 5., 13.571, 4., 0., 0., 
  134.587, 0.667, 1.81, 0.534, 0., 0., "", "", "", "", "", "", "", "", "", 
  "", "", "", "", 2211., 0.295, "", "", "tests performed", "", "", "", "", 
  "", "", "", "", "", 66.67, 7.496988*^6, 7039.714, 44.8, 16.303, 10.158, 
  56054.92, "", "", 8.33, "", "", "", "", 84.86, 0.949}, 
 {"HKG", "Asia", "Hong Kong", "2020-04-14", 1012., 3., 11., 4., 0., 0., 
  134.988, 0.4, 1.467, 0.534, 0., 0., "", "", "", "", "", "", "", "", "", "", 
  "", "", "", 2211., 0.295, "", "", "tests performed", "", "", "", "", "", 
  "", "", "", "", 66.67, 7.496988*^6, 7039.714, 44.8, 16.303, 10.158, 
  56054.92, "", "", 8.33, "", "", "", "", 84.86, 0.949}, 
 {"HKG", "Asia", "Hong Kong", "2020-04-15", 1017., 5., 8.143, 4., 0., 0., 
  135.654, 0.667, 1.086, 0.534, 0., 0., "", "", "", "", "", "", "", "", "", 
  "", "", "", "", 2211., 0.295, "", "", "tests performed", "", "", "", "", 
  "", "", "", "", "", 66.67, 7.496988*^6, 7039.714, 44.8, 16.303, 10.158, 
  56054.92, "", "", 8.33, "", "", "", "", 84.86, 0.949}, 
 {"HKG", "Asia", "Hong Kong", "2020-04-16", 1017., 0., 6.286, 4., 0., 0., 
  135.654, 0., 0.838, 0.534, 0., 0., "", "", "", "", "", "", "", "", "", "", 
  "", "", "", 2211., 0.295, "", "", "tests performed", "", "", "", "", "", 
  "", "", "", "", 66.67, 7.496988*^6, 7039.714, 44.8, 16.303, 10.158, 
  56054.92, "", "", 8.33, "", "", "", "", 84.86, 0.949}, 
 {"HKG", "Asia", "Hong Kong", "2020-04-17", 1021., 4., 4.571, 4., 0., 0., 
  136.188, 0.534, 0.61, 0.534, 0., 0., "", "", "", "", "", "", "", "", "", 
  "", "", "", "", 2211., 0.295, "", "", "tests performed", "", "", "", "", 
  "", "", "", "", "", 66.67, 7.496988*^6, 7039.714, 44.8, 16.303, 10.158, 
  56054.92, "", "", 8.33, "", "", "", "", 84.86, 0.949}, 
 {"HKG", "Asia", "Hong Kong", "2020-04-18", 1024., 3., 3.429, 4., 0., 0., 
  136.588, 0.4, 0.457, 0.534, 0., 0., "", "", "", "", "", "", "", "", "", "", 
  "", "", "", 2211., 0.295, "", "", "tests performed", "", "", "", "", "", 
  "", "", "", "", 66.67, 7.496988*^6, 7039.714, 44.8, 16.303, 10.158, 
  56054.92, "", "", 8.33, "", "", "", "", 84.86, 0.949}, 
 {"HKG", "Asia", "Hong Kong", "2020-04-19", 1025., 1., 3., 4., 0., 0., 
  136.722, 0.133, 0.4, 0.534, 0., 0., "", "", "", "", "", "", "", "", "", "", 
  "", "", "", 2211., 0.295, "", "", "tests performed", "", "", "", "", "", 
  "", "", "", "", 66.67, 7.496988*^6, 7039.714, 44.8, 16.303, 10.158, 
  56054.92, "", "", 8.33, "", "", "", "", 84.86, 0.949}, 
 {"HKG", "Asia", "Hong Kong", "2020-04-20", 1025., 0., 2.286, 4., 0., 0., 
  136.722, 0., 0.305, 0.534, 0., 0., "", "", "", "", "", "", "", "", "", "", 
  "", "", "", 2211., 0.295, "", "", "tests performed", "", "", "", "", "", 
  "", "", "", "", 66.67, 7.496988*^6, 7039.714, 44.8, 16.303, 10.158, 
  56054.92, "", "", 8.33, "", "", "", "", 84.86, 0.949}, 
 {"HKG", "Asia", "Hong Kong", "2020-04-21", 1029., 4., 2.429, 4., 0., 0., 
  137.255, 0.534, 0.324, 0.534, 0., 0., "", "", "", "", "", "", "", "", "", 
  "", "", "", "", 2211., 0.295, "", "", "tests performed", "", "", "", "", 
  "", "", "", "", "", 66.67, 7.496988*^6, 7039.714, 44.8, 16.303, 10.158, 
  56054.92, "", "", 8.33, "", "", "", "", 84.86, 0.949}, 
 {"HKG", "Asia", "Hong Kong", "2020-04-22", 1033., 4., 2.286, 4., 0., 0., 
  137.789, 0.534, 0.305, 0.534, 0., 0., "", "", "", "", "", "", "", "", "", 
  "", "", "", "", 2211., 0.295, "", "", "tests performed", "", "", "", "", 
  "", "", "", "", "", 66.67, 7.496988*^6, 7039.714, 44.8, 16.303, 10.158, 
  56054.92, "", "", 8.33, "", "", "", "", 84.86, 0.949}, 
 {"HKG", "Asia", "Hong Kong", "2020-04-23", 1035., 2., 2.571, 4., 0., 0., 
  138.055, 0.267, 0.343, 0.534, 0., 0., "", "", "", "", "", "", "", "", "", 
  "", "", "", "", 2211., 0.295, "", "", "tests performed", "", "", "", "", 
  "", "", "", "", "", 66.67, 7.496988*^6, 7039.714, 44.8, 16.303, 10.158, 
  56054.92, "", "", 8.33, "", "", "", "", 84.86, 0.949}, 
 {"HKG", "Asia", "Hong Kong", "2020-04-24", 1035., 0., 2., 4., 0., 0., 
  138.055, 0., 0.267, 0.534, 0., 0., "", "", "", "", "", "", "", "", "", "", 
  "", "", "", 2211., 0.295, "", "", "tests performed", "", "", "", "", "", 
  "", "", "", "", 66.67, 7.496988*^6, 7039.714, 44.8, 16.303, 10.158, 
  56054.92, "", "", 8.33, "", "", "", "", 84.86, 0.949}, 
 {"HKG", "Asia", "Hong Kong", "2020-04-25", 1037., 2., 1.857, 4., 0., 0., 
  138.322, 0.267, 0.248, 0.534, 0., 0., "", "", "", "", "", "", "", "", "", 
  "", "", "", "", 2211., 0.295, "", "", "tests performed", "", "", "", "", 
  "", "", "", "", "", 66.67, 7.496988*^6, 7039.714, 44.8, 16.303, 10.158, 
  56054.92, "", "", 8.33, "", "", "", "", 84.86, 0.949}, 
 {"HKG", "Asia", "Hong Kong", "2020-04-26", 1037., 0., 1.714, 4., 0., 0., 
  138.322, 0., 0.229, 0.534, 0., 0., "", "", "", "", "", "", "", "", "", "", 
  "", "", "", 2211., 0.295, "", "", "tests performed", "", "", "", "", "", 
  "", "", "", "", 66.67, 7.496988*^6, 7039.714, 44.8, 16.303, 10.158, 
  56054.92, "", "", 8.33, "", "", "", "", 84.86, 0.949}, 
 {"HKG", "Asia", "Hong Kong", "2020-04-27", 1037., 0., 1.714, 4., 0., 0., 
  138.322, 0., 0.229, 0.534, 0., 0., "", "", "", "", "", "", "", "", "", "", 
  "", "", "", 2211., 0.295, "", "", "tests performed", "", "", "", "", "", 
  "", "", "", "", 66.67, 7.496988*^6, 7039.714, 44.8, 16.303, 10.158, 
  56054.92, "", "", 8.33, "", "", "", "", 84.86, 0.949}, 
 {"HKG", "Asia", "Hong Kong", "2020-04-28", 1037., 0., 1.143, 4., 0., 0., 
  138.322, 0., 0.152, 0.534, 0., 0., "", "", "", "", "", "", "", "", "", "", 
  "", "", "", 2211., 0.295, "", "", "tests performed", "", "", "", "", "", 
  "", "", "", "", 66.67, 7.496988*^6, 7039.714, 44.8, 16.303, 10.158, 
  56054.92, "", "", 8.33, "", "", "", "", 84.86, 0.949}, 
 {"HKG", "Asia", "Hong Kong", "2020-04-29", 1037., 0., 0.571, 4., 0., 0., 
  138.322, 0., 0.076, 0.534, 0., 0., "", "", "", "", "", "", "", "", "", "", 
  "", "", "", 2211., 0.295, "", "", "tests performed", "", "", "", "", "", 
  "", "", "", "", 66.67, 7.496988*^6, 7039.714, 44.8, 16.303, 10.158, 
  56054.92, "", "", 8.33, "", "", "", "", 84.86, 0.949}, 
 {"HKG", "Asia", "Hong Kong", "2020-04-30", 1037., 0., 0.286, 4., 0., 0., 
  138.322, 0., 0.038, 0.534, 0., 0., "", "", "", "", "", "", "", "", "", "", 
  162935., 21.733, "", 2211., 0.295, 0.005, 185.9, "tests performed", "", "", 
  "", "", "", "", "", "", "", 66.67, 7.496988*^6, 7039.714, 44.8, 16.303, 
  10.158, 56054.92, "", "", 8.33, "", "", "", "", 84.86, 0.949}, 
 {"HKG", "Asia", "Hong Kong", "2020-05-01", 1039., 2., 0.571, 4., 0., 0., 
  138.589, 0.267, 0.076, 0.534, 0., 0., "", "", "", "", "", "", "", "", "", 
  "", "", "", "", 2241., 0.299, "", "", "tests performed", "", "", "", "", 
  "", "", "", "", "", 66.67, 7.496988*^6, 7039.714, 44.8, 16.303, 10.158, 
  56054.92, "", "", 8.33, "", "", "", "", 84.86, 0.949}, 
 {"HKG", "Asia", "Hong Kong", "2020-05-02", 1039., 0., 0.286, 4., 0., 0., 
  138.589, 0., 0.038, 0.534, 0., 0., "", "", "", "", "", "", "", "", "", "", 
  "", "", "", 2272., 0.303, "", "", "tests performed", "", "", "", "", "", 
  "", "", "", "", 66.67, 7.496988*^6, 7039.714, 44.8, 16.303, 10.158, 
  56054.92, "", "", 8.33, "", "", "", "", 84.86, 0.949}, 
 {"HKG", "Asia", "Hong Kong", "2020-05-03", 1039., 0., 0.286, 4., 0., 0., 
  138.589, 0., 0.038, 0.534, 0., 0., "", "", "", "", "", "", "", "", "", "", 
  "", "", "", 2302., 0.307, "", "", "tests performed", "", "", "", "", "", 
  "", "", "", "", 66.67, 7.496988*^6, 7039.714, 44.8, 16.303, 10.158, 
  56054.92, "", "", 8.33, "", "", "", "", 84.86, 0.949}, 
 {"HKG", "Asia", "Hong Kong", "2020-05-04", 1040., 1., 0.429, 4., 0., 0., 
  138.722, 0.133, 0.057, 0.534, 0., 0., "", "", "", "", "", "", "", "", "", 
  "", "", "", "", 2332., 0.311, "", "", "tests performed", "", "", "", "", 
  "", "", "", "", "", 66.67, 7.496988*^6, 7039.714, 44.8, 16.303, 10.158, 
  56054.92, "", "", 8.33, "", "", "", "", 84.86, 0.949}, 
 {"HKG", "Asia", "Hong Kong", "2020-05-05", 1040., 0., 0.429, 4., 0., 0., 
  138.722, 0., 0.057, 0.534, 0., 0., "", "", "", "", "", "", "", "", "", "", 
  "", "", "", 2362., 0.315, "", "", "tests performed", "", "", "", "", "", 
  "", "", "", "", 66.67, 7.496988*^6, 7039.714, 44.8, 16.303, 10.158, 
  56054.92, "", "", 8.33, "", "", "", "", 84.86, 0.949}, 
 {"HKG", "Asia", "Hong Kong", "2020-05-06", 1040., 0., 0.429, 4., 0., 0., 
  138.722, 0., 0.057, 0.534, 0., 0., "", "", "", "", "", "", "", "", "", "", 
  "", "", "", 2393., 0.319, "", "", "tests performed", "", "", "", "", "", 
  "", "", "", "", 66.67, 7.496988*^6, 7039.714, 44.8, 16.303, 10.158, 
  56054.92, "", "", 8.33, "", "", "", "", 84.86, 0.949}, 
 {"HKG", "Asia", "Hong Kong", "2020-05-07", 1044., 4., 1., 4., 0., 0., 
  139.256, 0.534, 0.133, 0.534, 0., 0., "", "", "", "", "", "", "", "", "", 
  "", "", "", "", 2423., 0.323, "", "", "tests performed", "", "", "", "", 
  "", "", "", "", "", 66.67, 7.496988*^6, 7039.714, 44.8, 16.303, 10.158, 
  56054.92, "", "", 8.33, "", "", "", "", 84.86, 0.949}, 
 {"HKG", "Asia", "Hong Kong", "2020-05-08", 1044., 0., 0.714, 4., 0., 0., 
  139.256, 0., 0.095, 0.534, 0., 0., "", "", "", "", "", "", "", "", "", "", 
  "", "", "", 2423., 0.323, "", "", "tests performed", "", "", "", "", "", 
  "", "", "", "", 63.89, 7.496988*^6, 7039.714, 44.8, 16.303, 10.158, 
  56054.92, "", "", 8.33, "", "", "", "", 84.86, 0.949}, 
 {"HKG", "Asia", "Hong Kong", "2020-05-09", 1044., 0., 0.714, 4., 0., 0., 
  139.256, 0., 0.095, 0.534, 0., 0., "", "", "", "", "", "", "", "", "", "", 
  "", "", "", 2423., 0.323, "", "", "tests performed", "", "", "", "", "", 
  "", "", "", "", 63.89, 7.496988*^6, 7039.714, 44.8, 16.303, 10.158, 
  56054.92, "", "", 8.33, "", "", "", "", 84.86, 0.949}, 
 {"HKG", "Asia", "Hong Kong", "2020-05-10", 1047., 3., 1.143, 4., 0., 0., 
  139.656, 0.4, 0.152, 0.534, 0., 0., "", "", "", "", "", "", "", "", "", "", 
  "", "", "", 2423., 0.323, "", "", "tests performed", "", "", "", "", "", 
  "", "", "", "", 63.89, 7.496988*^6, 7039.714, 44.8, 16.303, 10.158, 
  56054.92, "", "", 8.33, "", "", "", "", 84.86, 0.949}, 
 {"HKG", "Asia", "Hong Kong", "2020-05-11", 1047., 0., 1., 4., 0., 0., 
  139.656, 0., 0.133, 0.534, 0., 0., "", "", "", "", "", "", "", "", "", "", 
  "", "", "", 2423., 0.323, "", "", "tests performed", "", "", "", "", "", 
  "", "", "", "", 63.89, 7.496988*^6, 7039.714, 44.8, 16.303, 10.158, 
  56054.92, "", "", 8.33, "", "", "", "", 84.86, 0.949}, 
 {"HKG", "Asia", "Hong Kong", "2020-05-12", 1047., 0., 1., 4., 0., 0., 
  139.656, 0., 0.133, 0.534, 0., 0., "", "", "", "", "", "", "", "", "", "", 
  "", "", "", 2423., 0.323, "", "", "tests performed", "", "", "", "", "", 
  "", "", "", "", 63.89, 7.496988*^6, 7039.714, 44.8, 16.303, 10.158, 
  56054.92, "", "", 8.33, "", "", "", "", 84.86, 0.949}, 
 {"HKG", "Asia", "Hong Kong", "2020-05-13", 1050., 3., 1.429, 4., 0., 0., 
  140.056, 0.4, 0.191, 0.534, 0., 0., "", "", "", "", "", "", "", "", "", "", 
  "", "", "", 2423., 0.323, "", "", "tests performed", "", "", "", "", "", 
  "", "", "", "", 63.89, 7.496988*^6, 7039.714, 44.8, 16.303, 10.158, 
  56054.92, "", "", 8.33, "", "", "", "", 84.86, 0.949}, 
 {"HKG", "Asia", "Hong Kong", "2020-05-14", 1051., 1., 1., 4., 0., 0., 
  140.19, 0.133, 0.133, 0.534, 0., 0., "", "", "", "", "", "", "", "", "", 
  "", "", "", "", 2423., 0.323, "", "", "tests performed", "", "", "", "", 
  "", "", "", "", "", 63.89, 7.496988*^6, 7039.714, 44.8, 16.303, 10.158, 
  56054.92, "", "", 8.33, "", "", "", "", 84.86, 0.949}, 
 {"HKG", "Asia", "Hong Kong", "2020-05-15", 1052., 1., 1.143, 4., 0., 0., 
  140.323, 0.133, 0.152, 0.534, 0., 0., "", "", "", "", "", "", "", "", "", 
  "", "", "", "", 2423., 0.323, "", "", "tests performed", "", "", "", "", 
  "", "", "", "", "", 63.89, 7.496988*^6, 7039.714, 44.8, 16.303, 10.158, 
  56054.92, "", "", 8.33, "", "", "", "", 84.86, 0.949}, 
 {"HKG", "Asia", "Hong Kong", "2020-05-16", 1052., 0., 1.143, 4., 0., 0., 
  140.323, 0., 0.152, 0.534, 0., 0., "", "", "", "", "", "", "", "", "", "", 
  "", "", "", 2423., 0.323, "", "", "tests performed", "", "", "", "", "", 
  "", "", "", "", 63.89, 7.496988*^6, 7039.714, 44.8, 16.303, 10.158, 
  56054.92, "", "", 8.33, "", "", "", "", 84.86, 0.949}, 
 {"HKG", "Asia", "Hong Kong", "2020-05-17", 1055., 3., 1.143, 4., 0., 0., 
  140.723, 0.4, 0.152, 0.534, 0., 0., "", "", "", "", "", "", "", "", "", "", 
  "", "", "", 2423., 0.323, "", "", "tests performed", "", "", "", "", "", 
  "", "", "", "", 63.89, 7.496988*^6, 7039.714, 44.8, 16.303, 10.158, 
  56054.92, "", "", 8.33, "", "", "", "", 84.86, 0.949}, 
 {"HKG", "Asia", "Hong Kong", "2020-05-18", 1055., 0., 1.143, 4., 0., 0., 
  140.723, 0., 0.152, 0.534, 0., 0., "", "", "", "", "", "", "", "", "", "", 
  "", "", "", 2423., 0.323, "", "", "tests performed", "", "", "", "", "", 
  "", "", "", "", 63.89, 7.496988*^6, 7039.714, 44.8, 16.303, 10.158, 
  56054.92, "", "", 8.33, "", "", "", "", 84.86, 0.949}, 
 {"HKG", "Asia", "Hong Kong", "2020-05-19", 1055., 0., 1.143, 4., 0., 0., 
  140.723, 0., 0.152, 0.534, 0., 0., "", "", "", "", "", "", "", "", "", "", 
  "", "", "", 2423., 0.323, "", "", "tests performed", "", "", "", "", "", 
  "", "", "", "", 63.89, 7.496988*^6, 7039.714, 44.8, 16.303, 10.158, 
  56054.92, "", "", 8.33, "", "", "", "", 84.86, 0.949}, 
 {"HKG", "Asia", "Hong Kong", "2020-05-20", 1055., 0., 0.714, 4., 0., 0., 
  140.723, 0., 0.095, 0.534, 0., 0., "", "", "", "", "", "", "", "", "", "", 
  "", "", "", 2423., 0.323, "", "", "tests performed", "", "", "", "", "", 
  "", "", "", "", 63.89, 7.496988*^6, 7039.714, 44.8, 16.303, 10.158, 
  56054.92, "", "", 8.33, "", "", "", "", 84.86, 0.949}, 
 {"HKG", "Asia", "Hong Kong", "2020-05-21", 1055., 0., 0.571, 4., 0., 0., 
  140.723, 0., 0.076, 0.534, 0., 0., "", "", "", "", "", "", "", "", "", "", 
  "", "", "", 2423., 0.323, "", "", "tests performed", "", "", "", "", "", 
  "", "", "", "", 63.89, 7.496988*^6, 7039.714, 44.8, 16.303, 10.158, 
  56054.92, "", "", 8.33, "", "", "", "", 84.86, 0.949}, 
 {"HKG", "Asia", "Hong Kong", "2020-05-22", 1065., 10., 1.857, 4., 0., 0., 
  142.057, 1.334, 0.248, 0.534, 0., 0., "", "", "", "", "", "", "", "", "", 
  "", "", "", "", 2423., 0.323, "", "", "tests performed", "", "", "", "", 
  "", "", "", "", "", 63.89, 7.496988*^6, 7039.714, 44.8, 16.303, 10.158, 
  56054.92, "", "", 8.33, "", "", "", "", 84.86, 0.949}, 
 {"HKG", "Asia", "Hong Kong", "2020-05-23", 1065., 0., 1.857, 4., 0., 0., 
  142.057, 0., 0.248, 0.534, 0., 0., "", "", "", "", "", "", "", "", "", "", 
  "", "", "", 2423., 0.323, "", "", "tests performed", "", "", "", "", "", 
  "", "", "", "", 63.89, 7.496988*^6, 7039.714, 44.8, 16.303, 10.158, 
  56054.92, "", "", 8.33, "", "", "", "", 84.86, 0.949}, 
 {"HKG", "Asia", "Hong Kong", "2020-05-24", 1065., 0., 1.429, 4., 0., 0., 
  142.057, 0., 0.191, 0.534, 0., 0., "", "", "", "", "", "", "", "", "", "", 
  "", "", "", 2423., 0.323, "", "", "tests performed", "", "", "", "", "", 
  "", "", "", "", 63.89, 7.496988*^6, 7039.714, 44.8, 16.303, 10.158, 
  56054.92, "", "", 8.33, "", "", "", "", 84.86, 0.949}, 
 {"HKG", "Asia", "Hong Kong", "2020-05-25", 1065., 0., 1.429, 4., 0., 0., 
  142.057, 0., 0.191, 0.534, 0., 0., "", "", "", "", "", "", "", "", "", "", 
  "", "", "", 2423., 0.323, "", "", "tests performed", "", "", "", "", "", 
  "", "", "", "", 63.89, 7.496988*^6, 7039.714, 44.8, 16.303, 10.158, 
  56054.92, "", "", 8.33, "", "", "", "", 84.86, 0.949}, 
 {"HKG", "Asia", "Hong Kong", "2020-05-26", 1065., 0., 1.429, 4., 0., 0., 
  142.057, 0., 0.191, 0.534, 0., 0., "", "", "", "", "", "", "", "", "", "", 
  "", "", "", 2423., 0.323, "", "", "tests performed", "", "", "", "", "", 
  "", "", "", "", 63.89, 7.496988*^6, 7039.714, 44.8, 16.303, 10.158, 
  56054.92, "", "", 8.33, "", "", "", "", 84.86, 0.949}, 
 {"HKG", "Asia", "Hong Kong", "2020-05-27", 1066., 1., 1.571, 4., 0., 0., 
  142.19, 0.133, 0.21, 0.534, 0., 0., "", "", "", "", "", "", "", "", "", "", 
  "", "", "", 2423., 0.323, "", "", "tests performed", "", "", "", "", "", 
  "", "", "", "", 60.19, 7.496988*^6, 7039.714, 44.8, 16.303, 10.158, 
  56054.92, "", "", 8.33, "", "", "", "", 84.86, 0.949}, 
 {"HKG", "Asia", "Hong Kong", "2020-05-28", 1066., 0., 1.571, 4., 0., 0., 
  142.19, 0., 0.21, 0.534, 0., 0., "", "", "", "", "", "", "", "", "", "", 
  "", "", "", 2423., 0.323, "", "", "tests performed", "", "", "", "", "", 
  "", "", "", "", 60.19, 7.496988*^6, 7039.714, 44.8, 16.303, 10.158, 
  56054.92, "", "", 8.33, "", "", "", "", 84.86, 0.949}, 
 {"HKG", "Asia", "Hong Kong", "2020-05-29", 1079., 13., 2., 4., 0., 0., 
  143.924, 1.734, 0.267, 0.534, 0., 0., "", "", "", "", "", "", "", "", "", 
  "", "", "", "", 2423., 0.323, "", "", "tests performed", "", "", "", "", 
  "", "", "", "", "", 52.78, 7.496988*^6, 7039.714, 44.8, 16.303, 10.158, 
  56054.92, "", "", 8.33, "", "", "", "", 84.86, 0.949}, 
 {"HKG", "Asia", "Hong Kong", "2020-05-30", 1082., 3., 2.429, 4., 0., 0., 
  144.325, 0.4, 0.324, 0.534, 0., 0., "", "", "", "", "", "", "", "", "", "", 
  "", "", "", 2423., 0.323, "", "", "tests performed", "", "", "", "", "", 
  "", "", "", "", 52.78, 7.496988*^6, 7039.714, 44.8, 16.303, 10.158, 
  56054.92, "", "", 8.33, "", "", "", "", 84.86, 0.949}, 
 {"HKG", "Asia", "Hong Kong", "2020-05-31", 1084., 2., 2.714, 4., 0., 0., 
  144.591, 0.267, 0.362, 0.534, 0., 0., "", "", "", "", "", "", "", "", "", 
  "", 238046., 31.752, "", 2423., 0.323, 0.001, 1587.3, "tests performed", 
  "", "", "", "", "", "", "", "", "", 52.78, 7.496988*^6, 7039.714, 44.8, 
  16.303, 10.158, 56054.92, "", "", 8.33, "", "", "", "", 84.86, 0.949}, 
 {"HKG", "Asia", "Hong Kong", "2020-06-01", 1087., 3., 3.143, 4., 0., 0., 
  144.992, 0.4, 0.419, 0.534, 0., 0., "", "", "", "", "", "", "", "", "", "", 
  "", "", "", 2598., 0.347, "", "", "tests performed", "", "", "", "", "", 
  "", "", "", "", 52.78, 7.496988*^6, 7039.714, 44.8, 16.303, 10.158, 
  56054.92, "", "", 8.33, "", "", "", "", 84.86, 0.949}, 
 {"HKG", "Asia", "Hong Kong", "2020-06-02", 1093., 6., 4., 4., 0., 0., 
  145.792, 0.8, 0.534, 0.534, 0., 0., "", "", "", "", "", "", "", "", "", "", 
  "", "", "", 2772., 0.37, "", "", "tests performed", "", "", "", "", "", "", 
  "", "", "", 52.78, 7.496988*^6, 7039.714, 44.8, 16.303, 10.158, 56054.92, 
  "", "", 8.33, "", "", "", "", 84.86, 0.949}, 
 {"HKG", "Asia", "Hong Kong", "2020-06-03", 1093., 0., 3.857, 4., 0., 0., 
  145.792, 0., 0.514, 0.534, 0., 0., "", "", "", "", "", "", "", "", "", "", 
  "", "", "", 2947., 0.393, "", "", "tests performed", "", "", "", "", "", 
  "", "", "", "", 52.78, 7.496988*^6, 7039.714, 44.8, 16.303, 10.158, 
  56054.92, "", "", 8.33, "", "", "", "", 84.86, 0.949}, 
 {"HKG", "Asia", "Hong Kong", "2020-06-04", 1099., 6., 4.714, 4., 0., 0., 
  146.592, 0.8, 0.629, 0.534, 0., 0., "", "", "", "", "", "", "", "", "", "", 
  "", "", "", 3122., 0.416, "", "", "tests performed", "", "", "", "", "", 
  "", "", "", "", 52.78, 7.496988*^6, 7039.714, 44.8, 16.303, 10.158, 
  56054.92, "", "", 8.33, "", "", "", "", 84.86, 0.949}, 
 {"HKG", "Asia", "Hong Kong", "2020-06-05", 1102., 3., 3.286, 4., 0., 0., 
  146.992, 0.4, 0.438, 0.534, 0., 0., "", "", "", "", "", "", "", "", "", "", 
  "", "", "", 3297., 0.44, "", "", "tests performed", "", "", "", "", "", "", 
  "", "", "", 52.78, 7.496988*^6, 7039.714, 44.8, 16.303, 10.158, 56054.92, 
  "", "", 8.33, "", "", "", "", 84.86, 0.949}, 
 {"HKG", "Asia", "Hong Kong", "2020-06-06", 1105., 3., 3.286, 4., 0., 0., 
  147.393, 0.4, 0.438, 0.534, 0., 0., "", "", "", "", "", "", "", "", "", "", 
  "", "", "", 3472., 0.463, "", "", "tests performed", "", "", "", "", "", 
  "", "", "", "", 52.78, 7.496988*^6, 7039.714, 44.8, 16.303, 10.158, 
  56054.92, "", "", 8.33, "", "", "", "", 84.86, 0.949}, 
 {"HKG", "Asia", "Hong Kong", "2020-06-07", 1106., 1., 3.143, 4., 0., 0., 
  147.526, 0.133, 0.419, 0.534, 0., 0., "", "", "", "", "", "", "", "", "", 
  "", "", "", "", 3646., 0.486, "", "", "tests performed", "", "", "", "", 
  "", "", "", "", "", 52.78, 7.496988*^6, 7039.714, 44.8, 16.303, 10.158, 
  56054.92, "", "", 8.33, "", "", "", "", 84.86, 0.949}, 
 {"HKG", "Asia", "Hong Kong", "2020-06-08", 1107., 1., 2.857, 4., 0., 0., 
  147.659, 0.133, 0.381, 0.534, 0., 0., "", "", "", "", "", "", "", "", "", 
  "", "", "", "", 3646., 0.486, "", "", "tests performed", "", "", "", "", 
  "", "", "", "", "", 52.78, 7.496988*^6, 7039.714, 44.8, 16.303, 10.158, 
  56054.92, "", "", 8.33, "", "", "", "", 84.86, 0.949}, 
 {"HKG", "Asia", "Hong Kong", "2020-06-09", 1107., 0., 2., 4., 0., 0., 
  147.659, 0., 0.267, 0.534, 0., 0., "", "", "", "", "", "", "", "", "", "", 
  "", "", "", 3646., 0.486, "", "", "tests performed", "", "", "", "", "", 
  "", "", "", "", 52.78, 7.496988*^6, 7039.714, 44.8, 16.303, 10.158, 
  56054.92, "", "", 8.33, "", "", "", "", 84.86, 0.949}, 
 {"HKG", "Asia", "Hong Kong", "2020-06-10", 1107., 0., 2., 4., 0., 0., 
  147.659, 0., 0.267, 0.534, 0., 0., "", "", "", "", "", "", "", "", "", "", 
  "", "", "", 3646., 0.486, "", "", "tests performed", "", "", "", "", "", 
  "", "", "", "", 52.78, 7.496988*^6, 7039.714, 44.8, 16.303, 10.158, 
  56054.92, "", "", 8.33, "", "", "", "", 84.86, 0.949}, 
 {"HKG", "Asia", "Hong Kong", "2020-06-11", 1107., 0., 1.143, 4., 0., 0., 
  147.659, 0., 0.152, 0.534, 0., 0., "", "", "", "", "", "", "", "", "", "", 
  "", "", "", 3646., 0.486, "", "", "tests performed", "", "", "", "", "", 
  "", "", "", "", 52.78, 7.496988*^6, 7039.714, 44.8, 16.303, 10.158, 
  56054.92, "", "", 8.33, "", "", "", "", 84.86, 0.949}, 
 {"HKG", "Asia", "Hong Kong", "2020-06-12", 1108., 1., 0.857, 4., 0., 0., 
  147.793, 0.133, 0.114, 0.534, 0., 0., "", "", "", "", "", "", "", "", "", 
  "", "", "", "", 3646., 0.486, "", "", "tests performed", "", "", "", "", 
  "", "", "", "", "", 52.78, 7.496988*^6, 7039.714, 44.8, 16.303, 10.158, 
  56054.92, "", "", 8.33, "", "", "", "", 84.86, 0.949}, 
 {"HKG", "Asia", "Hong Kong", "2020-06-13", 1109., 1., 0.571, 4., 0., 0., 
  147.926, 0.133, 0.076, 0.534, 0., 0., "", "", "", "", "", "", "", "", "", 
  "", "", "", "", 3646., 0.486, "", "", "tests performed", "", "", "", "", 
  "", "", "", "", "", 52.78, 7.496988*^6, 7039.714, 44.8, 16.303, 10.158, 
  56054.92, "", "", 8.33, "", "", "", "", 84.86, 0.949}, 
 {"HKG", "Asia", "Hong Kong", "2020-06-14", 1109., 0., 0.429, 4., 0., 0., 
  147.926, 0., 0.057, 0.534, 0., 0., "", "", "", "", "", "", "", "", "", "", 
  "", "", "", 3646., 0.486, "", "", "tests performed", "", "", "", "", "", 
  "", "", "", "", 52.78, 7.496988*^6, 7039.714, 44.8, 16.303, 10.158, 
  56054.92, "", "", 8.33, "", "", "", "", 84.86, 0.949}, 
 {"HKG", "Asia", "Hong Kong", "2020-06-15", 1112., 3., 0.714, 4., 0., 0., 
  148.326, 0.4, 0.095, 0.534, 0., 0., "", "", "", "", "", "", "", "", "", "", 
  "", "", "", 3646., 0.486, "", "", "tests performed", "", "", "", "", "", 
  "", "", "", "", 52.78, 7.496988*^6, 7039.714, 44.8, 16.303, 10.158, 
  56054.92, "", "", 8.33, "", "", "", "", 84.86, 0.949}, 
 {"HKG", "Asia", "Hong Kong", "2020-06-16", 1112., 0., 0.714, 4., 0., 0., 
  148.326, 0., 0.095, 0.534, 0., 0., "", "", "", "", "", "", "", "", "", "", 
  "", "", "", 3646., 0.486, "", "", "tests performed", "", "", "", "", "", 
  "", "", "", "", 52.78, 7.496988*^6, 7039.714, 44.8, 16.303, 10.158, 
  56054.92, "", "", 8.33, "", "", "", "", 84.86, 0.949}, 
 {"HKG", "Asia", "Hong Kong", "2020-06-17", 1120., 8., 1.857, 4., 0., 0., 
  149.393, 1.067, 0.248, 0.534, 0., 0., "", "", "", "", "", "", "", "", "", 
  "", "", "", "", 3646., 0.486, "", "", "tests performed", "", "", "", "", 
  "", "", "", "", "", 52.78, 7.496988*^6, 7039.714, 44.8, 16.303, 10.158, 
  56054.92, "", "", 8.33, "", "", "", "", 84.86, 0.949}, 
 {"HKG", "Asia", "Hong Kong", "2020-06-18", 1124., 4., 2.429, 4., 0., 0., 
  149.927, 0.534, 0.324, 0.534, 0., 0., "", "", "", "", "", "", "", "", "", 
  "", "", "", "", 3646., 0.486, "", "", "tests performed", "", "", "", "", 
  "", "", "", "", "", 52.78, 7.496988*^6, 7039.714, 44.8, 16.303, 10.158, 
  56054.92, "", "", 8.33, "", "", "", "", 84.86, 0.949}, 
 {"HKG", "Asia", "Hong Kong", "2020-06-19", 1124., 0., 2.286, 4., 0., 0., 
  149.927, 0., 0.305, 0.534, 0., 0., "", "", "", "", "", "", "", "", "", "", 
  "", "", "", 3646., 0.486, "", "", "tests performed", "", "", "", "", "", 
  "", "", "", "", 41.67, 7.496988*^6, 7039.714, 44.8, 16.303, 10.158, 
  56054.92, "", "", 8.33, "", "", "", "", 84.86, 0.949}, 
 {"HKG", "Asia", "Hong Kong", "2020-06-20", 1128., 4., 2.714, 5., 1., 0.143, 
  150.46, 0.534, 0.362, 0.667, 0.133, 0.019, "", "", "", "", "", "", "", "", 
  "", "", "", "", "", 3646., 0.486, "", "", "tests performed", "", "", "", 
  "", "", "", "", "", "", 41.67, 7.496988*^6, 7039.714, 44.8, 16.303, 10.158, 
  56054.92, "", "", 8.33, "", "", "", "", 84.86, 0.949}, 
 {"HKG", "Asia", "Hong Kong", "2020-06-21", 1131., 3., 3.143, 5., 0., 0.143, 
  150.861, 0.4, 0.419, 0.667, 0., 0.019, "", "", "", "", "", "", "", "", "", 
  "", "", "", "", 3646., 0.486, "", "", "tests performed", "", "", "", "", 
  "", "", "", "", "", 41.67, 7.496988*^6, 7039.714, 44.8, 16.303, 10.158, 
  56054.92, "", "", 8.33, "", "", "", "", 84.86, 0.949}, 
 {"HKG", "Asia", "Hong Kong", "2020-06-22", 1161., 30., 7., 5., 0., 0.143, 
  154.862, 4.002, 0.934, 0.667, 0., 0.019, "", "", "", "", "", "", "", "", 
  "", "", "", "", "", 3646., 0.486, "", "", "tests performed", "", "", "", 
  "", "", "", "", "", "", 41.67, 7.496988*^6, 7039.714, 44.8, 16.303, 10.158, 
  56054.92, "", "", 8.33, "", "", "", "", 84.86, 0.949}, 
 {"HKG", "Asia", "Hong Kong", "2020-06-23", 1177., 16., 9.286, 6., 1., 0.286, 
  156.996, 2.134, 1.239, 0.8, 0.133, 0.038, "", "", "", "", "", "", "", "", 
  "", "", "", "", "", 3646., 0.486, "", "", "tests performed", "", "", "", 
  "", "", "", "", "", "", 41.67, 7.496988*^6, 7039.714, 44.8, 16.303, 10.158, 
  56054.92, "", "", 8.33, "", "", "", "", 84.86, 0.949}, 
 {"HKG", "Asia", "Hong Kong", "2020-06-24", 1179., 2., 8.429, 6., 0., 0.286, 
  157.263, 0.267, 1.124, 0.8, 0., 0.038, "", "", "", "", "", "", "", "", "", 
  "", "", "", "", 3646., 0.486, "", "", "tests performed", "", "", "", "", 
  "", "", "", "", "", 41.67, 7.496988*^6, 7039.714, 44.8, 16.303, 10.158, 
  56054.92, "", "", 8.33, "", "", "", "", 84.86, 0.949}, 
 {"HKG", "Asia", "Hong Kong", "2020-06-25", 1193., 14., 9.857, 7., 1., 0.429, 
  159.131, 1.867, 1.315, 0.934, 0.133, 0.057, "", "", "", "", "", "", "", "", 
  "", "", "", "", "", 3646., 0.486, "", "", "tests performed", "", "", "", 
  "", "", "", "", "", "", 41.67, 7.496988*^6, 7039.714, 44.8, 16.303, 10.158, 
  56054.92, "", "", 8.33, "", "", "", "", 84.86, 0.949}, 
 {"HKG", "Asia", "Hong Kong", "2020-06-26", 1196., 3., 10.286, 7., 0., 0.429, 
  159.531, 0.4, 1.372, 0.934, 0., 0.057, "", "", "", "", "", "", "", "", "", 
  "", "", "", "", 3646., 0.486, "", "", "tests performed", "", "", "", "", 
  "", "", "", "", "", 41.67, 7.496988*^6, 7039.714, 44.8, 16.303, 10.158, 
  56054.92, "", "", 8.33, "", "", "", "", 84.86, 0.949}, 
 {"HKG", "Asia", "Hong Kong", "2020-06-27", 1197., 1., 9.857, 7., 0., 0.286, 
  159.664, 0.133, 1.315, 0.934, 0., 0.038, "", "", "", "", "", "", "", "", 
  "", "", "", "", "", 3646., 0.486, "", "", "tests performed", "", "", "", 
  "", "", "", "", "", "", 41.67, 7.496988*^6, 7039.714, 44.8, 16.303, 10.158, 
  56054.92, "", "", 8.33, "", "", "", "", 84.86, 0.949}, 
 {"HKG", "Asia", "Hong Kong", "2020-06-28", 1199., 2., 9.714, 7., 0., 0.286, 
  159.931, 0.267, 1.296, 0.934, 0., 0.038, "", "", "", "", "", "", "", "", 
  "", "", "", "", "", 3646., 0.486, "", "", "tests performed", "", "", "", 
  "", "", "", "", "", "", 41.67, 7.496988*^6, 7039.714, 44.8, 16.303, 10.158, 
  56054.92, "", "", 8.33, "", "", "", "", 84.86, 0.949}, 
 {"HKG", "Asia", "Hong Kong", "2020-06-29", 1203., 4., 6., 7., 0., 0.286, 
  160.464, 0.534, 0.8, 0.934, 0., 0.038, "", "", "", "", "", "", "", "", "", 
  "", "", "", "", 3646., 0.486, "", "", "tests performed", "", "", "", "", 
  "", "", "", "", "", 41.67, 7.496988*^6, 7039.714, 44.8, 16.303, 10.158, 
  56054.92, "", "", 8.33, "", "", "", "", 84.86, 0.949}, 
 {"HKG", "Asia", "Hong Kong", "2020-06-30", 1205., 2., 4., 7., 0., 0.143, 
  160.731, 0.267, 0.534, 0.934, 0., 0.019, "", "", "", "", "", "", "", "", 
  "", "", 347434., 46.343, "", 3646., 0.486, 0.001, 900.9, "tests performed", 
  "", "", "", "", "", "", "", "", "", 41.67, 7.496988*^6, 7039.714, 44.8, 
  16.303, 10.158, 56054.92, "", "", 8.33, "", "", "", "", 84.86, 0.949}, 
 {"HKG", "Asia", "Hong Kong", "2020-07-01", 1233., 28., 7.714, 7., 0., 0.143, 
  164.466, 3.735, 1.029, 0.934, 0., 0.019, "", "", "", "", "", "", "", "", 
  "", "", "", "", "", 4886., 0.652, "", "", "tests performed", "", "", "", 
  "", "", "", "", "", "", 41.67, 7.496988*^6, 7039.714, 44.8, 16.303, 10.158, 
  56054.92, "", "", 8.33, "", "", "", "", 84.86, 0.949}, 
 {"HKG", "Asia", "Hong Kong", "2020-07-02", 1242., 9., 7., 7., 0., 0., 
  165.667, 1.2, 0.934, 0.934, 0., 0., "", "", "", "", "", "", "", "", "", "", 
  "", "", "", 6125., 0.817, "", "", "tests performed", "", "", "", "", "", 
  "", "", "", "", 41.67, 7.496988*^6, 7039.714, 44.8, 16.303, 10.158, 
  56054.92, "", "", 8.33, "", "", "", "", 84.86, 0.949}, 
 {"HKG", "Asia", "Hong Kong", "2020-07-03", 1247., 5., 7.286, 7., 0., 0., 
  166.333, 0.667, 0.972, 0.934, 0., 0., "", "", "", "", "", "", "", "", "", 
  "", "", "", "", 7365., 0.982, "", "", "tests performed", "", "", "", "", 
  "", "", "", "", "", 41.67, 7.496988*^6, 7039.714, 44.8, 16.303, 10.158, 
  56054.92, "", "", 8.33, "", "", "", "", 84.86, 0.949}, 
 {"HKG", "Asia", "Hong Kong", "2020-07-04", 1258., 11., 8.714, 7., 0., 0., 
  167.801, 1.467, 1.162, 0.934, 0., 0., "", "", "", "", "", "", "", "", "", 
  "", "", "", "", 8604., 1.148, "", "", "tests performed", "", "", "", "", 
  "", "", "", "", "", 41.67, 7.496988*^6, 7039.714, 44.8, 16.303, 10.158, 
  56054.92, "", "", 8.33, "", "", "", "", 84.86, 0.949}, 
 {"HKG", "Asia", "Hong Kong", "2020-07-05", 1268., 10., 9.857, 7., 0., 0., 
  169.135, 1.334, 1.315, 0.934, 0., 0., "", "", "", "", "", "", "", "", "", 
  "", "", "", "", 9844., 1.313, "", "", "tests performed", "", "", "", "", 
  "", "", "", "", "", 41.67, 7.496988*^6, 7039.714, 44.8, 16.303, 10.158, 
  56054.92, "", "", 8.33, "", "", "", "", 84.86, 0.949}, 
 {"HKG", "Asia", "Hong Kong", "2020-07-06", 1285., 17., 11.714, 7., 0., 0., 
  171.402, 2.268, 1.563, 0.934, 0., 0., "", "", "", "", "", "", "", "", "", 
  "", "", "", "", 11083., 1.478, "", "", "tests performed", "", "", "", "", 
  "", "", "", "", "", 41.67, 7.496988*^6, 7039.714, 44.8, 16.303, 10.158, 
  56054.92, "", "", 8.33, "", "", "", "", 84.86, 0.949}, 
 {"HKG", "Asia", "Hong Kong", "2020-07-07", 1299., 14., 13.429, 7., 0., 0., 
  173.27, 1.867, 1.791, 0.934, 0., 0., "", "", "", "", "", "", "", "", "", 
  "", "", "", "", 12323., 1.644, "", "", "tests performed", "", "", "", "", 
  "", "", "", "", "", 41.67, 7.496988*^6, 7039.714, 44.8, 16.303, 10.158, 
  56054.92, "", "", 8.33, "", "", "", "", 84.86, 0.949}, 
 {"HKG", "Asia", "Hong Kong", "2020-07-08", 1323., 24., 12.857, 7., 0., 0., 
  176.471, 3.201, 1.715, 0.934, 0., 0., "", "", "", "", "", "", "", "", "", 
  "", "", "", "", 12323., 1.644, "", "", "tests performed", "", "", "", "", 
  "", "", "", "", "", 41.67, 7.496988*^6, 7039.714, 44.8, 16.303, 10.158, 
  56054.92, "", "", 8.33, "", "", "", "", 84.86, 0.949}, 
 {"HKG", "Asia", "Hong Kong", "2020-07-09", 1365., 42., 17.571, 7., 0., 0., 
  182.073, 5.602, 2.344, 0.934, 0., 0., "", "", "", "", "", "", "", "", "", 
  "", "", "", "", 12323., 1.644, "", "", "tests performed", "", "", "", "", 
  "", "", "", "", "", 41.67, 7.496988*^6, 7039.714, 44.8, 16.303, 10.158, 
  56054.92, "", "", 8.33, "", "", "", "", 84.86, 0.949}, 
 {"HKG", "Asia", "Hong Kong", "2020-07-10", 1365., 0., 16.857, 7., 0., 0., 
  182.073, 0., 2.249, 0.934, 0., 0., "", "", "", "", "", "", "", "", "", "", 
  "", "", "", 12323., 1.644, "", "", "tests performed", "", "", "", "", "", 
  "", "", "", "", 41.67, 7.496988*^6, 7039.714, 44.8, 16.303, 10.158, 
  56054.92, "", "", 8.33, "", "", "", "", 84.86, 0.949}, 
 {"HKG", "Asia", "Hong Kong", "2020-07-11", 1431., 66., 24.714, 7., 0., 0., 
  190.877, 8.804, 3.297, 0.934, 0., 0., "", "", "", "", "", "", "", "", "", 
  "", "", "", "", 12323., 1.644, "", "", "tests performed", "", "", "", "", 
  "", "", "", "", "", 41.67, 7.496988*^6, 7039.714, 44.8, 16.303, 10.158, 
  56054.92, "", "", 8.33, "", "", "", "", 84.86, 0.949}, 
 {"HKG", "Asia", "Hong Kong", "2020-07-12", 1469., 38., 28.714, 7., 0., 0., 
  195.945, 5.069, 3.83, 0.934, 0., 0., "", "", "", "", "", "", "", "", "", 
  "", "", "", "", 12323., 1.644, "", "", "tests performed", "", "", "", "", 
  "", "", "", "", "", 41.67, 7.496988*^6, 7039.714, 44.8, 16.303, 10.158, 
  56054.92, "", "", 8.33, "", "", "", "", 84.86, 0.949}, 
 {"HKG", "Asia", "Hong Kong", "2020-07-13", 1469., 0., 26.286, 7., 0., 0., 
  195.945, 0., 3.506, 0.934, 0., 0., "", "", "", "", "", "", "", "", "", "", 
  "", "", "", 12323., 1.644, "", "", "tests performed", "", "", "", "", "", 
  "", "", "", "", 41.67, 7.496988*^6, 7039.714, 44.8, 16.303, 10.158, 
  56054.92, "", "", 8.33, "", "", "", "", 84.86, 0.949}, 
 {"HKG", "Asia", "Hong Kong", "2020-07-14", 1569., 100., 38.571, 8., 1., 
  0.143, 209.284, 13.339, 5.145, 1.067, 0.133, 0.019, "", "", "", "", "", "", 
  "", "", "", "", "", "", "", 12323., 1.644, "", "", "tests performed", "", 
  "", "", "", "", "", "", "", "", 41.67, 7.496988*^6, 7039.714, 44.8, 16.303, 
  10.158, 56054.92, "", "", 8.33, "", "", "", "", 84.86, 0.949}, 
 {"HKG", "Asia", "Hong Kong", "2020-07-15", 1588., 19., 37.857, 10., 2., 
  0.429, 211.818, 2.534, 5.05, 1.334, 0.267, 0.057, "", "", "", "", "", "", 
  "", "", "", "", "", "", "", 12323., 1.644, "", "", "tests performed", "", 
  "", "", "", "", "", "", "", "", 66.67, 7.496988*^6, 7039.714, 44.8, 16.303, 
  10.158, 56054.92, "", "", 8.33, "", "", "", "", 84.86, 0.949}, 
 {"HKG", "Asia", "Hong Kong", "2020-07-16", 1655., 67., 41.429, 10., 0., 
  0.429, 220.755, 8.937, 5.526, 1.334, 0., 0.057, "", "", "", "", "", "", "", 
  "", "", "", "", "", "", 12323., 1.644, "", "", "tests performed", "", "", 
  "", "", "", "", "", "", "", 66.67, 7.496988*^6, 7039.714, 44.8, 16.303, 
  10.158, 56054.92, "", "", 8.33, "", "", "", "", 84.86, 0.949}, 
 {"HKG", "Asia", "Hong Kong", "2020-07-17", 1713., 58., 49.714, 11., 1., 
  0.571, 228.492, 7.736, 6.631, 1.467, 0.133, 0.076, "", "", "", "", "", "", 
  "", "", "", "", "", "", "", 12323., 1.644, "", "", "tests performed", "", 
  "", "", "", "", "", "", "", "", 66.67, 7.496988*^6, 7039.714, 44.8, 16.303, 
  10.158, 56054.92, "", "", 8.33, "", "", "", "", 84.86, 0.949}, 
 {"HKG", "Asia", "Hong Kong", "2020-07-18", 1713., 0., 40.286, 12., 1., 
  0.714, 228.492, 0., 5.374, 1.601, 0.133, 0.095, "", "", "", "", "", "", "", 
  "", "", "", "", "", "", 12323., 1.644, "", "", "tests performed", "", "", 
  "", "", "", "", "", "", "", 66.67, 7.496988*^6, 7039.714, 44.8, 16.303, 
  10.158, 56054.92, "", "", 8.33, "", "", "", "", 84.86, 0.949}, 
 {"HKG", "Asia", "Hong Kong", "2020-07-19", 1777., 64., 44., 12., 0., 0.714, 
  237.029, 8.537, 5.869, 1.601, 0., 0.095, "", "", "", "", "", "", "", "", 
  "", "", "", "", "", 12323., 1.644, "", "", "tests performed", "", "", "", 
  "", "", "", "", "", "", 66.67, 7.496988*^6, 7039.714, 44.8, 16.303, 10.158, 
  56054.92, "", "", 8.33, "", "", "", "", 84.86, 0.949}, 
 {"HKG", "Asia", "Hong Kong", "2020-07-20", 1885., 108., 59.429, 12., 0., 
  0.714, 251.434, 14.406, 7.927, 1.601, 0., 0.095, "", "", "", "", "", "", 
  "", "", "", "", "", "", "", 12323., 1.644, "", "", "tests performed", "", 
  "", "", "", "", "", "", "", "", 66.67, 7.496988*^6, 7039.714, 44.8, 16.303, 
  10.158, 56054.92, "", "", 8.33, "", "", "", "", 84.86, 0.949}, 
 {"HKG", "Asia", "Hong Kong", "2020-07-21", 1958., 73., 55.571, 14., 2., 
  0.857, 261.172, 9.737, 7.413, 1.867, 0.267, 0.114, "", "", "", "", "", "", 
  "", "", "", "", "", "", "", 12323., 1.644, "", "", "tests performed", "", 
  "", "", "", "", "", "", "", "", 66.67, 7.496988*^6, 7039.714, 44.8, 16.303, 
  10.158, 56054.92, "", "", 8.33, "", "", "", "", 84.86, 0.949}, 
 {"HKG", "Asia", "Hong Kong", "2020-07-22", 2131., 173., 77.571, 14., 0., 
  0.571, 284.247, 23.076, 10.347, 1.867, 0., 0.076, "", "", "", "", "", "", 
  "", "", "", "", "", "", "", 12323., 1.644, "", "", "tests performed", "", 
  "", "", "", "", "", "", "", "", 66.67, 7.496988*^6, 7039.714, 44.8, 16.303, 
  10.158, 56054.92, "", "", 8.33, "", "", "", "", 84.86, 0.949}, 
 {"HKG", "Asia", "Hong Kong", "2020-07-23", 2249., 118., 84.857, 15., 1., 
  0.714, 299.987, 15.74, 11.319, 2.001, 0.133, 0.095, "", "", "", "", "", "", 
  "", "", "", "", "", "", "", 12323., 1.644, "", "", "tests performed", "", 
  "", "", "", "", "", "", "", "", 66.67, 7.496988*^6, 7039.714, 44.8, 16.303, 
  10.158, 56054.92, "", "", 8.33, "", "", "", "", 84.86, 0.949}, 
 {"HKG", "Asia", "Hong Kong", "2020-07-24", 2372., 123., 94.143, 16., 1., 
  0.714, 316.394, 16.407, 12.557, 2.134, 0.133, 0.095, "", "", "", "", "", 
  "", "", "", "", "", "", "", "", 12323., 1.644, "", "", "tests performed", 
  "", "", "", "", "", "", "", "", "", 66.67, 7.496988*^6, 7039.714, 44.8, 
  16.303, 10.158, 56054.92, "", "", 8.33, "", "", "", "", 84.86, 0.949}, 
 {"HKG", "Asia", "Hong Kong", "2020-07-25", 2505., 133., 113.143, 18., 2., 
  0.857, 334.134, 17.74, 15.092, 2.401, 0.267, 0.114, "", "", "", "", "", "", 
  "", "", "", "", "", "", "", 12323., 1.644, "", "", "tests performed", "", 
  "", "", "", "", "", "", "", "", 66.67, 7.496988*^6, 7039.714, 44.8, 16.303, 
  10.158, 56054.92, "", "", 8.33, "", "", "", "", 84.86, 0.949}, 
 {"HKG", "Asia", "Hong Kong", "2020-07-26", 2633., 128., 122.286, 18., 0., 
  0.857, 351.208, 17.074, 16.311, 2.401, 0., 0.114, "", "", "", "", "", "", 
  "", "", "", "", "", "", "", 12323., 1.644, "", "", "tests performed", "", 
  "", "", "", "", "", "", "", "", 66.67, 7.496988*^6, 7039.714, 44.8, 16.303, 
  10.158, 56054.92, "", "", 8.33, "", "", "", "", 84.86, 0.949}, 
 {"HKG", "Asia", "Hong Kong", "2020-07-27", 2778., 145., 127.571, 22., 4., 
  1.429, 370.549, 19.341, 17.016, 2.935, 0.534, 0.191, "", "", "", "", "", 
  "", "", "", "", "", "", "", "", 12323., 1.644, "", "", "tests performed", 
  "", "", "", "", "", "", "", "", "", 66.67, 7.496988*^6, 7039.714, 44.8, 
  16.303, 10.158, 56054.92, "", "", 8.33, "", "", "", "", 84.86, 0.949}, 
 {"HKG", "Asia", "Hong Kong", "2020-07-28", 2884., 106., 132.286, 23., 1., 
  1.286, 384.688, 14.139, 17.645, 3.068, 0.133, 0.171, "", "", "", "", "", 
  "", "", "", "", "", "", "", "", 12323., 1.644, "", "", "tests performed", 
  "", "", "", "", "", "", "", "", "", 66.67, 7.496988*^6, 7039.714, 44.8, 
  16.303, 10.158, 56054.92, "", "", 8.33, "", "", "", "", 84.86, 0.949}, 
 {"HKG", "Asia", "Hong Kong", "2020-07-29", 3002., 118., 124.429, 24., 1., 
  1.429, 400.427, 15.74, 16.597, 3.201, 0.133, 0.191, "", "", "", "", "", "", 
  "", "", "", "", "", "", "", 12323., 1.644, "", "", "tests performed", "", 
  "", "", "", "", "", "", "", "", 66.67, 7.496988*^6, 7039.714, 44.8, 16.303, 
  10.158, 56054.92, "", "", 8.33, "", "", "", "", 84.86, 0.949}, 
 {"HKG", "Asia", "Hong Kong", "2020-07-30", 3151., 149., 128.857, 25., 1., 
  1.429, 420.302, 19.875, 17.188, 3.335, 0.133, 0.191, "", "", "", "", "", 
  "", "", "", "", "", "", "", "", 12323., 1.644, "", "", "tests performed", 
  "", "", "", "", "", "", "", "", "", 66.67, 7.496988*^6, 7039.714, 44.8, 
  16.303, 10.158, 56054.92, "", "", 8.33, "", "", "", "", 84.86, 0.949}, 
 {"HKG", "Asia", "Hong Kong", "2020-07-31", 3272., 121., 128.571, 27., 2., 
  1.571, 436.442, 16.14, 17.15, 3.601, 0.267, 0.21, "", "", "", "", "", "", 
  "", "", "", "", 729436., 97.297, "", 12323., 1.644, 0.005, 184.8, 
  "tests performed", "", "", "", "", "", "", "", "", "", 66.67, 7.496988*^6, 
  7039.714, 44.8, 16.303, 10.158, 56054.92, "", "", 8.33, "", "", "", "", 
  84.86, 0.949}, {"HKG", "Asia", "Hong Kong", "2020-08-01", 3396., 124., 
  127.286, 33., 6., 2.143, 452.982, 16.54, 16.978, 4.402, 0.8, 0.286, "", "", 
  "", "", "", "", "", "", "", "", "", "", "", 13737., 1.832, "", "", 
  "tests performed", "", "", "", "", "", "", "", "", "", 66.67, 7.496988*^6, 
  7039.714, 44.8, 16.303, 10.158, 56054.92, "", "", 8.33, "", "", "", "", 
  84.86, 0.949}, {"HKG", "Asia", "Hong Kong", "2020-08-02", 3511., 115., 
  125.429, 35., 2., 2.429, 468.321, 15.339, 16.731, 4.669, 0.267, 0.324, "", 
  "", "", "", "", "", "", "", "", "", "", "", "", 15150., 2.021, "", "", 
  "tests performed", "", "", "", "", "", "", "", "", "", 66.67, 7.496988*^6, 
  7039.714, 44.8, 16.303, 10.158, 56054.92, "", "", 8.33, "", "", "", "", 
  84.86, 0.949}, {"HKG", "Asia", "Hong Kong", "2020-08-03", 3589., 78., 
  115.857, 38., 3., 2.286, 478.726, 10.404, 15.454, 5.069, 0.4, 0.305, "", 
  "", "", "", "", "", "", "", "", "", "", "", "", 16564., 2.209, "", "", 
  "tests performed", "", "", "", "", "", "", "", "", "", 66.67, 7.496988*^6, 
  7039.714, 44.8, 16.303, 10.158, 56054.92, "", "", 8.33, "", "", "", "", 
  84.86, 0.949}, {"HKG", "Asia", "Hong Kong", "2020-08-04", 3669., 80., 
  112.143, 42., 4., 2.714, 489.397, 10.671, 14.958, 5.602, 0.534, 0.362, "", 
  "", "", "", "", "", "", "", "", "", "", "", "", 17978., 2.398, "", "", 
  "tests performed", "", "", "", "", "", "", "", "", "", 66.67, 7.496988*^6, 
  7039.714, 44.8, 16.303, 10.158, 56054.92, "", "", 8.33, "", "", "", "", 
  84.86, 0.949}, {"HKG", "Asia", "Hong Kong", "2020-08-05", 3754., 85., 
  107.429, 43., 1., 2.714, 500.734, 11.338, 14.33, 5.736, 0.133, 0.362, "", 
  "", "", "", "", "", "", "", "", "", "", "", "", 19392., 2.587, "", "", 
  "tests performed", "", "", "", "", "", "", "", "", "", 66.67, 7.496988*^6, 
  7039.714, 44.8, 16.303, 10.158, 56054.92, "", "", 8.33, "", "", "", "", 
  84.86, 0.949}, {"HKG", "Asia", "Hong Kong", "2020-08-06", 3849., 95., 
  99.714, 46., 3., 3., 513.406, 12.672, 13.301, 6.136, 0.4, 0.4, "", "", "", 
  "", "", "", "", "", "", "", "", "", "", 20806., 2.775, "", "", 
  "tests performed", "", "", "", "", "", "", "", "", "", 66.67, 7.496988*^6, 
  7039.714, 44.8, 16.303, 10.158, 56054.92, "", "", 8.33, "", "", "", "", 
  84.86, 0.949}, {"HKG", "Asia", "Hong Kong", "2020-08-07", 3938., 89., 
  95.143, 47., 1., 2.857, 525.278, 11.871, 12.691, 6.269, 0.133, 0.381, "", 
  "", "", "", "", "", "", "", "", "", "", "", "", 22220., 2.964, "", "", 
  "tests performed", "", "", "", "", "", "", "", "", "", 66.67, 7.496988*^6, 
  7039.714, 44.8, 16.303, 10.158, 56054.92, "", "", 8.33, "", "", "", "", 
  84.86, 0.949}, {"HKG", "Asia", "Hong Kong", "2020-08-08", 4007., 69., 
  87.286, 47., 0., 2., 534.481, 9.204, 11.643, 6.269, 0., 0.267, "", "", "", 
  "", "", "", "", "", "", "", "", "", "", 22220., 2.964, "", "", 
  "tests performed", "", "", "", "", "", "", "", "", "", 66.67, 7.496988*^6, 
  7039.714, 44.8, 16.303, 10.158, 56054.92, "", "", 8.33, "", "", "", "", 
  84.86, 0.949}, {"HKG", "Asia", "Hong Kong", "2020-08-09", 4079., 72., 
  81.143, 52., 5., 2.429, 544.085, 9.604, 10.823, 6.936, 0.667, 0.324, "", 
  "", "", "", "", "", "", "", "", "", "", "", "", 22220., 2.964, "", "", 
  "tests performed", "", "", "", "", "", "", "", "", "", 66.67, 7.496988*^6, 
  7039.714, 44.8, 16.303, 10.158, 56054.92, "", "", 8.33, "", "", "", "", 
  84.86, 0.949}, {"HKG", "Asia", "Hong Kong", "2020-08-10", 4148., 69., 
  79.857, 55., 3., 2.429, 553.289, 9.204, 10.652, 7.336, 0.4, 0.324, "", "", 
  "", "", "", "", "", "", "", "", "", "", "", 22220., 2.964, "", "", 
  "tests performed", "", "", "", "", "", "", "", "", "", 66.67, 7.496988*^6, 
  7039.714, 44.8, 16.303, 10.158, 56054.92, "", "", 8.33, "", "", "", "", 
  84.86, 0.949}, {"HKG", "Asia", "Hong Kong", "2020-08-11", 4181., 33., 
  73.143, 59., 4., 2.429, 557.691, 4.402, 9.756, 7.87, 0.534, 0.324, "", "", 
  "", "", "", "", "", "", "", "", "", "", "", 22220., 2.964, "", "", 
  "tests performed", "", "", "", "", "", "", "", "", "", 66.67, 7.496988*^6, 
  7039.714, 44.8, 16.303, 10.158, 56054.92, "", "", 8.33, "", "", "", "", 
  84.86, 0.949}, {"HKG", "Asia", "Hong Kong", "2020-08-12", 4243., 62., 
  69.857, 63., 4., 2.857, 565.961, 8.27, 9.318, 8.403, 0.534, 0.381, "", "", 
  "", "", "", "", "", "", "", "", "", "", "", 22220., 2.964, "", "", 
  "tests performed", "", "", "", "", "", "", "", "", "", 66.67, 7.496988*^6, 
  7039.714, 44.8, 16.303, 10.158, 56054.92, "", "", 8.33, "", "", "", "", 
  84.86, 0.949}, {"HKG", "Asia", "Hong Kong", "2020-08-13", 4312., 69., 
  66.143, 66., 3., 2.857, 575.164, 9.204, 8.823, 8.804, 0.4, 0.381, "", "", 
  "", "", "", "", "", "", "", "", "", "", "", 22220., 2.964, "", "", 
  "tests performed", "", "", "", "", "", "", "", "", "", 66.67, 7.496988*^6, 
  7039.714, 44.8, 16.303, 10.158, 56054.92, "", "", 8.33, "", "", "", "", 
  84.86, 0.949}, {"HKG", "Asia", "Hong Kong", "2020-08-14", 4360., 48., 
  60.286, 67., 1., 2.857, 581.567, 6.403, 8.041, 8.937, 0.133, 0.381, "", "", 
  "", "", "", "", "", "", "", "", "", "", "", 22220., 2.964, "", "", 
  "tests performed", "", "", "", "", "", "", "", "", "", 66.67, 7.496988*^6, 
  7039.714, 44.8, 16.303, 10.158, 56054.92, "", "", 8.33, "", "", "", "", 
  84.86, 0.949}, {"HKG", "Asia", "Hong Kong", "2020-08-15", 4406., 46., 57., 
  69., 2., 3.143, 587.703, 6.136, 7.603, 9.204, 0.267, 0.419, "", "", "", "", 
  "", "", "", "", "", "", "", "", "", 22220., 2.964, "", "", 
  "tests performed", "", "", "", "", "", "", "", "", "", 66.67, 7.496988*^6, 
  7039.714, 44.8, 16.303, 10.158, 56054.92, "", "", 8.33, "", "", "", "", 
  84.86, 0.949}, {"HKG", "Asia", "Hong Kong", "2020-08-16", 4480., 74., 
  57.286, 69., 0., 2.429, 597.573, 9.871, 7.641, 9.204, 0., 0.324, "", "", 
  "", "", "", "", "", "", "", "", "", "", "", 22220., 2.964, "", "", 
  "tests performed", "", "", "", "", "", "", "", "", "", 66.67, 7.496988*^6, 
  7039.714, 44.8, 16.303, 10.158, 56054.92, "", "", 8.33, "", "", "", "", 
  84.86, 0.949}, {"HKG", "Asia", "Hong Kong", "2020-08-17", 4524., 44., 
  53.714, 69., 0., 2., 603.442, 5.869, 7.165, 9.204, 0., 0.267, "", "", "", 
  "", "", "", "", "", "", "", "", "", "", 22220., 2.964, "", "", 
  "tests performed", "", "", "", "", "", "", "", "", "", 66.67, 7.496988*^6, 
  7039.714, 44.8, 16.303, 10.158, 56054.92, "", "", 8.33, "", "", "", "", 
  84.86, 0.949}, {"HKG", "Asia", "Hong Kong", "2020-08-18", 4560., 36., 
  54.143, 71., 2., 1.714, 608.244, 4.802, 7.222, 9.47, 0.267, 0.229, "", "", 
  "", "", "", "", "", "", "", "", "", "", "", 22220., 2.964, "", "", 
  "tests performed", "", "", "", "", "", "", "", "", "", 66.67, 7.496988*^6, 
  7039.714, 44.8, 16.303, 10.158, 56054.92, "", "", 8.33, "", "", "", "", 
  84.86, 0.949}, {"HKG", "Asia", "Hong Kong", "2020-08-19", 4586., 26., 49., 
  72., 1., 1.286, 611.712, 3.468, 6.536, 9.604, 0.133, 0.171, "", "", "", "", 
  "", "", "", "", "", "", "", "", "", 22220., 2.964, "", "", 
  "tests performed", "", "", "", "", "", "", "", "", "", 66.67, 7.496988*^6, 
  7039.714, 44.8, 16.303, 10.158, 56054.92, "", "", 8.33, "", "", "", "", 
  84.86, 0.949}, {"HKG", "Asia", "Hong Kong", "2020-08-20", 4604., 18., 
  41.714, 75., 3., 1.286, 614.113, 2.401, 5.564, 10.004, 0.4, 0.171, "", "", 
  "", "", "", "", "", "", "", "", "", "", "", 22220., 2.964, "", "", 
  "tests performed", "", "", "", "", "", "", "", "", "", 66.67, 7.496988*^6, 
  7039.714, 44.8, 16.303, 10.158, 56054.92, "", "", 8.33, "", "", "", "", 
  84.86, 0.949}, {"HKG", "Asia", "Hong Kong", "2020-08-21", 4631., 27., 
  38.714, 75., 0., 1.143, 617.715, 3.601, 5.164, 10.004, 0., 0.152, "", "", 
  "", "", "", "", "", "", "", "", "", "", "", 22220., 2.964, "", "", 
  "tests performed", "", "", "", "", "", "", "", "", "", 66.67, 7.496988*^6, 
  7039.714, 44.8, 16.303, 10.158, 56054.92, "", "", 8.33, "", "", "", "", 
  84.86, 0.949}, {"HKG", "Asia", "Hong Kong", "2020-08-22", 4657., 26., 
  35.857, 77., 2., 1.143, 621.183, 3.468, 4.783, 10.271, 0.267, 0.152, "", 
  "", "", "", "", "", "", "", "", "", "", "", "", 22220., 2.964, "", "", 
  "tests performed", "", "", "", "", "", "", "", "", "", 66.67, 7.496988*^6, 
  7039.714, 44.8, 16.303, 10.158, 56054.92, "", "", 8.33, "", "", "", "", 
  84.86, 0.949}, {"HKG", "Asia", "Hong Kong", "2020-08-23", 4682., 25., 
  28.857, 77., 0., 1.143, 624.517, 3.335, 3.849, 10.271, 0., 0.152, "", "", 
  "", "", "", "", "", "", "", "", "", "", "", 22220., 2.964, "", "", 
  "tests performed", "", "", "", "", "", "", "", "", "", 66.67, 7.496988*^6, 
  7039.714, 44.8, 16.303, 10.158, 56054.92, "", "", 8.33, "", "", "", "", 
  84.86, 0.949}, {"HKG", "Asia", "Hong Kong", "2020-08-24", 4691., 9., 
  23.857, 77., 0., 1.143, 625.718, 1.2, 3.182, 10.271, 0., 0.152, "", "", "", 
  "", "", "", "", "", "", "", "", "", "", 22220., 2.964, "", "", 
  "tests performed", "", "", "", "", "", "", "", "", "", 66.67, 7.496988*^6, 
  7039.714, 44.8, 16.303, 10.158, 56054.92, "", "", 8.33, "", "", "", "", 
  84.86, 0.949}, {"HKG", "Asia", "Hong Kong", "2020-08-25", 4710., 19., 
  21.429, 78., 1., 1., 628.252, 2.534, 2.858, 10.404, 0.133, 0.133, "", "", 
  "", "", "", "", "", "", "", "", "", "", "", 22220., 2.964, "", "", 
  "tests performed", "", "", "", "", "", "", "", "", "", 66.67, 7.496988*^6, 
  7039.714, 44.8, 16.303, 10.158, 56054.92, "", "", 8.33, "", "", "", "", 
  84.86, 0.949}, {"HKG", "Asia", "Hong Kong", "2020-08-26", 4734., 24., 
  21.143, 79., 1., 1., 631.454, 3.201, 2.82, 10.538, 0.133, 0.133, "", "", 
  "", "", "", "", "", "", "", "", "", "", "", 22220., 2.964, "", "", 
  "tests performed", "", "", "", "", "", "", "", "", "", 66.67, 7.496988*^6, 
  7039.714, 44.8, 16.303, 10.158, 56054.92, "", "", 8.33, "", "", "", "", 
  84.86, 0.949}, {"HKG", "Asia", "Hong Kong", "2020-08-27", 4755., 21., 
  21.571, 81., 2., 0.857, 634.255, 2.801, 2.877, 10.804, 0.267, 0.114, "", 
  "", "", "", "", "", "", "", "", "", "", "", "", 22220., 2.964, "", "", 
  "tests performed", "", "", "", "", "", "", "", "", "", 66.67, 7.496988*^6, 
  7039.714, 44.8, 16.303, 10.158, 56054.92, "", "", 8.33, "", "", "", "", 
  84.86, 0.949}, {"HKG", "Asia", "Hong Kong", "2020-08-28", 4768., 13., 
  19.571, 84., 3., 1.286, 635.989, 1.734, 2.611, 11.204, 0.4, 0.171, "", "", 
  "", "", "", "", "", "", "", "", "", "", "", 22220., 2.964, "", "", 
  "tests performed", "", "", "", "", "", "", "", "", "", 66.67, 7.496988*^6, 
  7039.714, 44.8, 16.303, 10.158, 56054.92, "", "", 8.33, "", "", "", "", 
  84.86, 0.949}, {"HKG", "Asia", "Hong Kong", "2020-08-29", 4786., 18., 
  18.429, 87., 3., 1.429, 638.39, 2.401, 2.458, 11.605, 0.4, 0.191, "", "", 
  "", "", "", "", "", "", "", "", "", "", "", 22220., 2.964, "", "", 
  "tests performed", "", "", "", "", "", "", "", "", "", 66.67, 7.496988*^6, 
  7039.714, 44.8, 16.303, 10.158, 56054.92, "", "", 8.33, "", "", "", "", 
  84.86, 0.949}, {"HKG", "Asia", "Hong Kong", "2020-08-30", 4801., 15., 17., 
  88., 1., 1.571, 640.391, 2.001, 2.268, 11.738, 0.133, 0.21, "", "", "", "", 
  "", "", "", "", "", "", "", "", "", 22220., 2.964, "", "", 
  "tests performed", "", "", "", "", "", "", "", "", "", 66.67, 7.496988*^6, 
  7039.714, 44.8, 16.303, 10.158, 56054.92, "", "", 8.33, "", "", "", "", 
  84.86, 0.949}, {"HKG", "Asia", "Hong Kong", "2020-08-31", 4810., 9., 17., 
  89., 1., 1.714, 641.591, 1.2, 2.268, 11.871, 0.133, 0.229, "", "", "", "", 
  "", "", "", "", "", "", 1.418251*^6, 189.176, "", 22220., 2.964, 0.002, 
  448.4, "tests performed", "", "", "", "", "", "", "", "", "", 66.67, 
  7.496988*^6, 7039.714, 44.8, 16.303, 10.158, 56054.92, "", "", 8.33, "", 
  "", "", "", 84.86, 0.949}, {"HKG", "Asia", "Hong Kong", "2020-09-01", 
  4822., 12., 16., 90., 1., 1.714, 643.192, 1.601, 2.134, 12.005, 0.133, 
  0.229, "", "", "", "", "", "", "", "", "", "", "", "", "", 36029., 4.806, 
  "", "", "tests performed", "", "", "", "", "", "", "", "", "", 66.67, 
  7.496988*^6, 7039.714, 44.8, 16.303, 10.158, 56054.92, "", "", 8.33, "", 
  "", "", "", 84.86, 0.949}, {"HKG", "Asia", "Hong Kong", "2020-09-02", 
  4830., 8., 13.714, 93., 3., 2., 644.259, 1.067, 1.829, 12.405, 0.4, 0.267, 
  "", "", "", "", "", "", "", "", "", "", "", "", "", 49838., 6.648, "", "", 
  "tests performed", "", "", "", "", "", "", "", "", "", 66.67, 7.496988*^6, 
  7039.714, 44.8, 16.303, 10.158, 56054.92, "", "", 8.33, "", "", "", "", 
  84.86, 0.949}, {"HKG", "Asia", "Hong Kong", "2020-09-03", 4838., 8., 
  11.857, 94., 1., 1.857, 645.326, 1.067, 1.582, 12.538, 0.133, 0.248, "", 
  "", "", "", "", "", "", "", "", "", "", "", "", 63647., 8.49, "", "", 
  "tests performed", "", "", "", "", "", "", "", "", "", 66.67, 7.496988*^6, 
  7039.714, 44.8, 16.303, 10.158, 56054.92, "", "", 8.33, "", "", "", "", 
  84.86, 0.949}, {"HKG", "Asia", "Hong Kong", "2020-09-04", 4850., 12., 
  11.714, 94., 0., 1.429, 646.926, 1.601, 1.563, 12.538, 0., 0.191, "", "", 
  "", "", "", "", "", "", "", "", "", "", "", 77455., 10.331, "", "", 
  "tests performed", "", "", "", "", "", "", "", "", "", 66.67, 7.496988*^6, 
  7039.714, 44.8, 16.303, 10.158, 56054.92, "", "", 8.33, "", "", "", "", 
  84.86, 0.949}, {"HKG", "Asia", "Hong Kong", "2020-09-05", 4857., 7., 
  10.143, 94., 0., 1., 647.86, 0.934, 1.353, 12.538, 0., 0.133, "", "", "", 
  "", "", "", "", "", "", "", "", "", "", 91264., 12.173, "", "", 
  "tests performed", "", "", "", "", "", "", "", "", "", 66.67, 7.496988*^6, 
  7039.714, 44.8, 16.303, 10.158, 56054.92, "", "", 8.33, "", "", "", "", 
  84.86, 0.949}, {"HKG", "Asia", "Hong Kong", "2020-09-06", 4878., 21., 11., 
  96., 2., 1.143, 650.661, 2.801, 1.467, 12.805, 0.267, 0.152, "", "", "", 
  "", "", "", "", "", "", "", "", "", "", 105073., 14.015, "", "", 
  "tests performed", "", "", "", "", "", "", "", "", "", 66.67, 7.496988*^6, 
  7039.714, 44.8, 16.303, 10.158, 56054.92, "", "", 8.33, "", "", "", "", 
  84.86, 0.949}, {"HKG", "Asia", "Hong Kong", "2020-09-07", 4889., 11., 
  11.286, 98., 2., 1.286, 652.129, 1.467, 1.505, 13.072, 0.267, 0.171, "", 
  "", "", "", "", "", "", "", "", "", "", "", "", 118882., 15.857, "", "", 
  "tests performed", "", "", "", "", "", "", "", "", "", 66.67, 7.496988*^6, 
  7039.714, 44.8, 16.303, 10.158, 56054.92, "", "", 8.33, "", "", "", "", 
  84.86, 0.949}, {"HKG", "Asia", "Hong Kong", "2020-09-08", 4895., 6., 
  10.429, 99., 1., 1.286, 652.929, 0.8, 1.391, 13.205, 0.133, 0.171, "", "", 
  "", "", "", "", "", "", "", "", "", "", "", 118882., 15.857, "", "", 
  "tests performed", "", "", "", "", "", "", "", "", "", 66.67, 7.496988*^6, 
  7039.714, 44.8, 16.303, 10.158, 56054.92, "", "", 8.33, "", "", "", "", 
  84.86, 0.949}, {"HKG", "Asia", "Hong Kong", "2020-09-09", 4901., 6., 
  10.143, 99., 0., 0.857, 653.729, 0.8, 1.353, 13.205, 0., 0.114, "", "", "", 
  "", "", "", "", "", "", "", "", "", "", 118882., 15.857, "", "", 
  "tests performed", "", "", "", "", "", "", "", "", "", 66.67, 7.496988*^6, 
  7039.714, 44.8, 16.303, 10.158, 56054.92, "", "", 8.33, "", "", "", "", 
  84.86, 0.949}, {"HKG", "Asia", "Hong Kong", "2020-09-10", 4913., 12., 
  10.714, 99., 0., 0.714, 655.33, 1.601, 1.429, 13.205, 0., 0.095, "", "", 
  "", "", "", "", "", "", "", "", "", "", "", 118882., 15.857, "", "", 
  "tests performed", "", "", "", "", "", "", "", "", "", 66.67, 7.496988*^6, 
  7039.714, 44.8, 16.303, 10.158, 56054.92, "", "", 8.33, "", "", "", "", 
  84.86, 0.949}, {"HKG", "Asia", "Hong Kong", "2020-09-11", 4925., 12., 
  10.714, 99., 0., 0.714, 656.93, 1.601, 1.429, 13.205, 0., 0.095, "", "", 
  "", "", "", "", "", "", "", "", "", "", "", 118882., 15.857, "", "", 
  "tests performed", "", "", "", "", "", "", "", "", "", 62.96, 7.496988*^6, 
  7039.714, 44.8, 16.303, 10.158, 56054.92, "", "", 8.33, "", "", "", "", 
  84.86, 0.949}, {"HKG", "Asia", "Hong Kong", "2020-09-12", 4938., 13., 
  11.571, 100., 1., 0.857, 658.665, 1.734, 1.543, 13.339, 0.133, 0.114, "", 
  "", "", "", "", "", "", "", "", "", "", "", "", 118882., 15.857, "", "", 
  "tests performed", "", "", "", "", "", "", "", "", "", 62.96, 7.496988*^6, 
  7039.714, 44.8, 16.303, 10.158, 56054.92, "", "", 8.33, "", "", "", "", 
  84.86, 0.949}, {"HKG", "Asia", "Hong Kong", "2020-09-13", 4957., 19., 
  11.286, 100., 0., 0.571, 661.199, 2.534, 1.505, 13.339, 0., 0.076, "", "", 
  "", "", "", "", "", "", "", "", "", "", "", 118882., 15.857, "", "", 
  "tests performed", "", "", "", "", "", "", "", "", "", 62.96, 7.496988*^6, 
  7039.714, 44.8, 16.303, 10.158, 56054.92, "", "", 8.33, "", "", "", "", 
  84.86, 0.949}, {"HKG", "Asia", "Hong Kong", "2020-09-14", 4971., 14., 
  11.714, 101., 1., 0.429, 663.066, 1.867, 1.563, 13.472, 0.133, 0.057, "", 
  "", "", "", "", "", "", "", "", "", "", "", "", 118882., 15.857, "", "", 
  "tests performed", "", "", "", "", "", "", "", "", "", 62.96, 7.496988*^6, 
  7039.714, 44.8, 16.303, 10.158, 56054.92, "", "", 8.33, "", "", "", "", 
  84.86, 0.949}, {"HKG", "Asia", "Hong Kong", "2020-09-15", 4975., 4., 
  11.429, 102., 1., 0.429, 663.6, 0.534, 1.524, 13.605, 0.133, 0.057, "", "", 
  "", "", "", "", "", "", "", "", 3.201483*^6, 427.036, "", 118882., 15.857, 
  0., 11111.1, "tests performed", "", "", "", "", "", "", "", "", "", 62.96, 
  7.496988*^6, 7039.714, 44.8, 16.303, 10.158, 56054.92, "", "", 8.33, "", 
  "", "", "", 84.86, 0.949}, {"HKG", "Asia", "Hong Kong", "2020-09-16", 
  4984., 9., 11.857, 102., 0., 0.429, 664.8, 1.2, 1.582, 13.605, 0., 0.057, 
  "", "", "", "", "", "", "", "", "", "", "", "", "", 104211., 13.9, "", "", 
  "tests performed", "", "", "", "", "", "", "", "", "", 62.96, 7.496988*^6, 
  7039.714, 44.8, 16.303, 10.158, 56054.92, "", "", 8.33, "", "", "", "", 
  84.86, 0.949}, {"HKG", "Asia", "Hong Kong", "2020-09-17", 4993., 9., 
  11.429, 102., 0., 0.429, 666.001, 1.2, 1.524, 13.605, 0., 0.057, "", "", 
  "", "", "", "", "", "", "", "", "", "", "", 89540., 11.943, "", "", 
  "tests performed", "", "", "", "", "", "", "", "", "", 62.96, 7.496988*^6, 
  7039.714, 44.8, 16.303, 10.158, 56054.92, "", "", 8.33, "", "", "", "", 
  84.86, 0.949}, {"HKG", "Asia", "Hong Kong", "2020-09-18", 4996., 3., 
  10.143, 103., 1., 0.571, 666.401, 0.4, 1.353, 13.739, 0.133, 0.076, "", "", 
  "", "", "", "", "", "", "", "", "", "", "", 74869., 9.987, "", "", 
  "tests performed", "", "", "", "", "", "", "", "", "", 62.96, 7.496988*^6, 
  7039.714, 44.8, 16.303, 10.158, 56054.92, "", "", 8.33, "", "", "", "", 
  84.86, 0.949}, {"HKG", "Asia", "Hong Kong", "2020-09-19", 5009., 13., 
  10.143, 103., 0., 0.429, 668.135, 1.734, 1.353, 13.739, 0., 0.057, "", "", 
  "", "", "", "", "", "", "", "", "", "", "", 60198., 8.03, "", "", 
  "tests performed", "", "", "", "", "", "", "", "", "", 62.96, 7.496988*^6, 
  7039.714, 44.8, 16.303, 10.158, 56054.92, "", "", 8.33, "", "", "", "", 
  84.86, 0.949}, {"HKG", "Asia", "Hong Kong", "2020-09-20", 5032., 23., 
  10.714, 103., 0., 0.429, 671.203, 3.068, 1.429, 13.739, 0., 0.057, "", "", 
  "", "", "", "", "", "", "", "", "", "", "", 45527., 6.073, "", "", 
  "tests performed", "", "", "", "", "", "", "", "", "", 62.96, 7.496988*^6, 
  7039.714, 44.8, 16.303, 10.158, 56054.92, "", "", 8.33, "", "", "", "", 
  84.86, 0.949}, {"HKG", "Asia", "Hong Kong", "2020-09-21", 5038., 6., 9.571, 
  103., 0., 0.286, 672.003, 0.8, 1.277, 13.739, 0., 0.038, "", "", "", "", 
  "", "", "", "", "", "", "", "", "", 30856., 4.116, "", "", 
  "tests performed", "", "", "", "", "", "", "", "", "", 62.96, 7.496988*^6, 
  7039.714, 44.8, 16.303, 10.158, 56054.92, "", "", 8.33, "", "", "", "", 
  84.86, 0.949}, {"HKG", "Asia", "Hong Kong", "2020-09-22", 5046., 8., 
  10.143, 103., 0., 0.143, 673.07, 1.067, 1.353, 13.739, 0., 0.019, "", "", 
  "", "", "", "", "", "", "", "", "", "", "", 16185., 2.159, "", "", 
  "tests performed", "", "", "", "", "", "", "", "", "", 62.96, 7.496988*^6, 
  7039.714, 44.8, 16.303, 10.158, 56054.92, "", "", 8.33, "", "", "", "", 
  84.86, 0.949}, {"HKG", "Asia", "Hong Kong", "2020-09-23", 5049., 3., 9.286, 
  104., 1., 0.286, 673.47, 0.4, 1.239, 13.872, 0.133, 0.038, "", "", "", "", 
  "", "", "", "", "", "", "", "", "", 16185., 2.159, "", "", 
  "tests performed", "", "", "", "", "", "", "", "", "", 59.26, 7.496988*^6, 
  7039.714, 44.8, 16.303, 10.158, 56054.92, "", "", 8.33, "", "", "", "", 
  84.86, 0.949}, {"HKG", "Asia", "Hong Kong", "2020-09-24", 5056., 7., 9., 
  104., 0., 0.286, 674.404, 0.934, 1.2, 13.872, 0., 0.038, "", "", "", "", 
  "", "", "", "", "", "", "", "", "", 16185., 2.159, "", "", 
  "tests performed", "", "", "", "", "", "", "", "", "", 59.26, 7.496988*^6, 
  7039.714, 44.8, 16.303, 10.158, 56054.92, "", "", 8.33, "", "", "", "", 
  84.86, 0.949}, {"HKG", "Asia", "Hong Kong", "2020-09-25", 5058., 2., 8.857, 
  105., 1., 0.286, 674.671, 0.267, 1.181, 14.006, 0.133, 0.038, "", "", "", 
  "", "", "", "", "", "", "", "", "", "", 16185., 2.159, "", "", 
  "tests performed", "", "", "", "", "", "", "", "", "", 59.26, 7.496988*^6, 
  7039.714, 44.8, 16.303, 10.158, 56054.92, "", "", 8.33, "", "", "", "", 
  84.86, 0.949}, {"HKG", "Asia", "Hong Kong", "2020-09-26", 5059., 1., 7.143, 
  105., 0., 0.286, 674.804, 0.133, 0.953, 14.006, 0., 0.038, "", "", "", "", 
  "", "", "", "", "", "", "", "", "", 16185., 2.159, "", "", 
  "tests performed", "", "", "", "", "", "", "", "", "", 55.56, 7.496988*^6, 
  7039.714, 44.8, 16.303, 10.158, 56054.92, "", "", 8.33, "", "", "", "", 
  84.86, 0.949}, {"HKG", "Asia", "Hong Kong", "2020-09-27", 5065., 6., 4.714, 
  105., 0., 0.286, 675.605, 0.8, 0.629, 14.006, 0., 0.038, "", "", "", "", 
  "", "", "", "", "", "", "", "", "", 16185., 2.159, "", "", 
  "tests performed", "", "", "", "", "", "", "", "", "", 55.56, 7.496988*^6, 
  7039.714, 44.8, 16.303, 10.158, 56054.92, "", "", 8.33, "", "", "", "", 
  84.86, 0.949}, {"HKG", "Asia", "Hong Kong", "2020-09-28", 5075., 10., 
  5.286, 105., 0., 0.286, 676.939, 1.334, 0.705, 14.006, 0., 0.038, "", "", 
  "", "", "", "", "", "", "", "", "", "", "", 16185., 2.159, "", "", 
  "tests performed", "", "", "", "", "", "", "", "", "", 55.56, 7.496988*^6, 
  7039.714, 44.8, 16.303, 10.158, 56054.92, "", "", 8.33, "", "", "", "", 
  84.86, 0.949}, {"HKG", "Asia", "Hong Kong", "2020-09-29", 5079., 4., 4.714, 
  105., 0., 0.286, 677.472, 0.534, 0.629, 14.006, 0., 0.038, "", "", "", "", 
  "", "", "", "", "", "", "", "", "", 16185., 2.159, "", "", 
  "tests performed", "", "", "", "", "", "", "", "", "", 51.85, 7.496988*^6, 
  7039.714, 44.8, 16.303, 10.158, 56054.92, "", "", 8.33, "", "", "", "", 
  84.86, 0.949}, {"HKG", "Asia", "Hong Kong", "2020-09-30", 5087., 8., 5.429, 
  105., 0., 0.143, 678.539, 1.067, 0.724, 14.006, 0., 0.019, "", "", "", "", 
  "", "", "", "", "", "", 3.444257*^6, 459.419, "", 16185., 2.159, 0., 
  2173.9, "tests performed", "", "", "", "", "", "", "", "", "", 51.85, 
  7.496988*^6, 7039.714, 44.8, 16.303, 10.158, 56054.92, "", "", 8.33, "", 
  "", "", "", 84.86, 0.949}, {"HKG", "Asia", "Hong Kong", "2020-10-01", 
  5097., 10., 5.857, 105., 0., 0.143, 679.873, 1.334, 0.781, 14.006, 0., 
  0.019, "", "", "", "", "", "", "", "", "", "", "", "", "", 13999., 1.867, 
  "", "", "tests performed", "", "", "", "", "", "", "", "", "", 51.85, 
  7.496988*^6, 7039.714, 44.8, 16.303, 10.158, 56054.92, "", "", 8.33, "", 
  "", "", "", 84.86, 0.949}, {"HKG", "Asia", "Hong Kong", "2020-10-02", 
  5104., 7., 6.571, 105., 0., 0., 680.807, 0.934, 0.877, 14.006, 0., 0., "", 
  "", "", "", "", "", "", "", "", "", "", "", "", 11813., 1.576, "", "", 
  "tests performed", "", "", "", "", "", "", "", "", "", 51.85, 7.496988*^6, 
  7039.714, 44.8, 16.303, 10.158, 56054.92, "", "", 8.33, "", "", "", "", 
  84.86, 0.949}, {"HKG", "Asia", "Hong Kong", "2020-10-03", 5108., 4., 7., 
  105., 0., 0., 681.34, 0.534, 0.934, 14.006, 0., 0., "", "", "", "", "", "", 
  "", "", "", "", "", "", "", 9628., 1.284, "", "", "tests performed", "", 
  "", "", "", "", "", "", "", "", 51.85, 7.496988*^6, 7039.714, 44.8, 16.303, 
  10.158, 56054.92, "", "", 8.33, "", "", "", "", 84.86, 0.949}, 
 {"HKG", "Asia", "Hong Kong", "2020-10-04", 5113., 5., 6.857, 105., 0., 0., 
  682.007, 0.667, 0.915, 14.006, 0., 0., "", "", "", "", "", "", "", "", "", 
  "", "", "", "", 7442., 0.993, "", "", "tests performed", "", "", "", "", 
  "", "", "", "", "", 51.85, 7.496988*^6, 7039.714, 44.8, 16.303, 10.158, 
  56054.92, "", "", 8.33, "", "", "", "", 84.86, 0.949}, 
 {"HKG", "Asia", "Hong Kong", "2020-10-05", 5124., 11., 7., 105., 0., 0., 
  683.474, 1.467, 0.934, 14.006, 0., 0., "", "", "", "", "", "", "", "", "", 
  "", "", "", "", 5256., 0.701, "", "", "tests performed", "", "", "", "", 
  "", "", "", "", "", 51.85, 7.496988*^6, 7039.714, 44.8, 16.303, 10.158, 
  56054.92, "", "", 8.33, "", "", "", "", 84.86, 0.949}, 
 {"HKG", "Asia", "Hong Kong", "2020-10-06", 5132., 8., 7.571, 105., 0., 0., 
  684.542, 1.067, 1.01, 14.006, 0., 0., "", "", "", "", "", "", "", "", "", 
  "", "", "", "", 3070., 0.409, "", "", "tests performed", "", "", "", "", 
  "", "", "", "", "", 51.85, 7.496988*^6, 7039.714, 44.8, 16.303, 10.158, 
  56054.92, "", "", 8.33, "", "", "", "", 84.86, 0.949}, 
 {"HKG", "Asia", "Hong Kong", "2020-10-07", 5143., 11., 8., 105., 0., 0., 
  686.009, 1.467, 1.067, 14.006, 0., 0., "", "", "", "", "", "", "", "", "", 
  "", "", "", "", 884., 0.118, "", "", "tests performed", "", "", "", "", "", 
  "", "", "", "", 51.85, 7.496988*^6, 7039.714, 44.8, 16.303, 10.158, 
  56054.92, "", "", 8.33, "", "", "", "", 84.86, 0.949}, 
 {"HKG", "Asia", "Hong Kong", "2020-10-08", 5161., 18., 9.143, 105., 0., 0., 
  688.41, 2.401, 1.22, 14.006, 0., 0., "", "", "", "", "", "", "", "", "", 
  "", "", "", "", 884., 0.118, "", "", "tests performed", "", "", "", "", "", 
  "", "", "", "", 51.85, 7.496988*^6, 7039.714, 44.8, 16.303, 10.158, 
  56054.92, "", "", 8.33, "", "", "", "", 84.86, 0.949}, 
 {"HKG", "Asia", "Hong Kong", "2020-10-09", 5169., 8., 9.286, 105., 0., 0., 
  689.477, 1.067, 1.239, 14.006, 0., 0., "", "", "", "", "", "", "", "", "", 
  "", "", "", "", 884., 0.118, "", "", "tests performed", "", "", "", "", "", 
  "", "", "", "", 51.85, 7.496988*^6, 7039.714, 44.8, 16.303, 10.158, 
  56054.92, "", "", 8.33, "", "", "", "", 84.86, 0.949}, 
 {"HKG", "Asia", "Hong Kong", "2020-10-10", 5175., 6., 9.571, 105., 0., 0., 
  690.277, 0.8, 1.277, 14.006, 0., 0., "", "", "", "", "", "", "", "", "", 
  "", "", "", "", 884., 0.118, "", "", "tests performed", "", "", "", "", "", 
  "", "", "", "", 51.85, 7.496988*^6, 7039.714, 44.8, 16.303, 10.158, 
  56054.92, "", "", 8.33, "", "", "", "", 84.86, 0.949}, 
 {"HKG", "Asia", "Hong Kong", "2020-10-11", 5182., 7., 9.857, 105., 0., 0., 
  691.211, 0.934, 1.315, 14.006, 0., 0., "", "", "", "", "", "", "", "", "", 
  "", "", "", "", 884., 0.118, "", "", "tests performed", "", "", "", "", "", 
  "", "", "", "", 51.85, 7.496988*^6, 7039.714, 44.8, 16.303, 10.158, 
  56054.92, "", "", 8.33, "", "", "", "", 84.86, 0.949}, 
 {"HKG", "Asia", "Hong Kong", "2020-10-12", 5193., 11., 9.857, 105., 0., 0., 
  692.678, 1.467, 1.315, 14.006, 0., 0., "", "", "", "", "", "", "", "", "", 
  "", "", "", "", 884., 0.118, "", "", "tests performed", "", "", "", "", "", 
  "", "", "", "", 51.85, 7.496988*^6, 7039.714, 44.8, 16.303, 10.158, 
  56054.92, "", "", 8.33, "", "", "", "", 84.86, 0.949}, 
 {"HKG", "Asia", "Hong Kong", "2020-10-13", 5201., 8., 9.857, 105., 0., 0., 
  693.745, 1.067, 1.315, 14.006, 0., 0., "", "", "", "", "", "", "", "", "", 
  "", "", "", "", 884., 0.118, "", "", "tests performed", "", "", "", "", "", 
  "", "", "", "", 51.85, 7.496988*^6, 7039.714, 44.8, 16.303, 10.158, 
  56054.92, "", "", 8.33, "", "", "", "", 84.86, 0.949}, 
 {"HKG", "Asia", "Hong Kong", "2020-10-14", 5201., 0., 8.286, 105., 0., 0., 
  693.745, 0., 1.105, 14.006, 0., 0., "", "", "", "", "", "", "", "", "", "", 
  "", "", "", 884., 0.118, "", "", "tests performed", "", "", "", "", "", "", 
  "", "", "", 51.85, 7.496988*^6, 7039.714, 44.8, 16.303, 10.158, 56054.92, 
  "", "", 8.33, "", "", "", "", 84.86, 0.949}, 
 {"HKG", "Asia", "Hong Kong", "2020-10-15", 5213., 12., 7.429, 105., 0., 0., 
  695.346, 1.601, 0.991, 14.006, 0., 0., "", "", "", "", "", "", "", "", "", 
  "", "", "", "", 884., 0.118, "", "", "tests performed", "", "", "", "", "", 
  "", "", "", "", 51.85, 7.496988*^6, 7039.714, 44.8, 16.303, 10.158, 
  56054.92, "", "", 8.33, "", "", "", "", 84.86, 0.949}, 
 {"HKG", "Asia", "Hong Kong", "2020-10-16", 5220., 7., 7.286, 105., 0., 0., 
  696.28, 0.934, 0.972, 14.006, 0., 0., "", "", "", "", "", "", "", "", "", 
  "", "", "", "", 884., 0.118, "", "", "tests performed", "", "", "", "", "", 
  "", "", "", "", 51.85, 7.496988*^6, 7039.714, 44.8, 16.303, 10.158, 
  56054.92, "", "", 8.33, "", "", "", "", 84.86, 0.949}, 
 {"HKG", "Asia", "Hong Kong", "2020-10-17", 5237., 17., 8.857, 105., 0., 0., 
  698.547, 2.268, 1.181, 14.006, 0., 0., "", "", "", "", "", "", "", "", "", 
  "", "", "", "", 884., 0.118, "", "", "tests performed", "", "", "", "", "", 
  "", "", "", "", 51.85, 7.496988*^6, 7039.714, 44.8, 16.303, 10.158, 
  56054.92, "", "", 8.33, "", "", "", "", 84.86, 0.949}, 
 {"HKG", "Asia", "Hong Kong", "2020-10-18", 5241., 4., 8.429, 105., 0., 0., 
  699.081, 0.534, 1.124, 14.006, 0., 0., "", "", "", "", "", "", "", "", "", 
  "", "", "", "", 884., 0.118, "", "", "tests performed", "", "", "", "", "", 
  "", "", "", "", 51.85, 7.496988*^6, 7039.714, 44.8, 16.303, 10.158, 
  56054.92, "", "", 8.33, "", "", "", "", 84.86, 0.949}, 
 {"HKG", "Asia", "Hong Kong", "2020-10-19", 5256., 15., 9., 105., 0., 0., 
  701.082, 2.001, 1.2, 14.006, 0., 0., "", "", "", "", "", "", "", "", "", 
  "", 3.461059*^6, 461.66, "", 884., 0.118, 0.01, 99.4, "tests performed", 
  "", "", "", "", "", "", "", "", "", 51.85, 7.496988*^6, 7039.714, 44.8, 
  16.303, 10.158, 56054.92, "", "", 8.33, "", "", "", "", 84.86, 0.949}, 
 {"HKG", "Asia", "Hong Kong", "2020-10-20", 5261., 5., 8.571, 105., 0., 0., 
  701.748, 0.667, 1.143, 14.006, 0., 0., "", "", "", "", "", "", "", "", "", 
  "", "", "", "", 4356., 0.581, "", "", "tests performed", "", "", "", "", 
  "", "", "", "", "", 51.85, 7.496988*^6, 7039.714, 44.8, 16.303, 10.158, 
  56054.92, "", "", 8.33, "", "", "", "", 84.86, 0.949}, 
 {"HKG", "Asia", "Hong Kong", "2020-10-21", 5269., 8., 9.714, 105., 0., 0., 
  702.816, 1.067, 1.296, 14.006, 0., 0., "", "", "", "", "", "", "", "", "", 
  "", "", "", "", 7828., 1.044, "", "", "tests performed", "", "", "", "", 
  "", "", "", "", "", 51.85, 7.496988*^6, 7039.714, 44.8, 16.303, 10.158, 
  56054.92, "", "", 8.33, "", "", "", "", 84.86, 0.949}, 
 {"HKG", "Asia", "Hong Kong", "2020-10-22", 5280., 11., 9.571, 105., 0., 0., 
  704.283, 1.467, 1.277, 14.006, 0., 0., "", "", "", "", "", "", "", "", "", 
  "", "", "", "", 11300., 1.507, "", "", "tests performed", "", "", "", "", 
  "", "", "", "", "", 51.85, 7.496988*^6, 7039.714, 44.8, 16.303, 10.158, 
  56054.92, "", "", 8.33, "", "", "", "", 84.86, 0.949}, 
 {"HKG", "Asia", "Hong Kong", "2020-10-23", 5284., 4., 9.143, 105., 0., 0., 
  704.816, 0.534, 1.22, 14.006, 0., 0., "", "", "", "", "", "", "", "", "", 
  "", "", "", "", 14772., 1.97, "", "", "tests performed", "", "", "", "", 
  "", "", "", "", "", 51.85, 7.496988*^6, 7039.714, 44.8, 16.303, 10.158, 
  56054.92, "", "", 8.33, "", "", "", "", 84.86, 0.949}, 
 {"HKG", "Asia", "Hong Kong", "2020-10-24", 5289., 5., 7.429, 105., 0., 0., 
  705.483, 0.667, 0.991, 14.006, 0., 0., "", "", "", "", "", "", "", "", "", 
  "", "", "", "", 18244., 2.434, "", "", "tests performed", "", "", "", "", 
  "", "", "", "", "", 51.85, 7.496988*^6, 7039.714, 44.8, 16.303, 10.158, 
  56054.92, "", "", 8.33, "", "", "", "", 84.86, 0.949}, 
 {"HKG", "Asia", "Hong Kong", "2020-10-25", 5295., 6., 7.714, 105., 0., 0., 
  706.284, 0.8, 1.029, 14.006, 0., 0., "", "", "", "", "", "", "", "", "", 
  "", "", "", "", 21716., 2.897, "", "", "tests performed", "", "", "", "", 
  "", "", "", "", "", 51.85, 7.496988*^6, 7039.714, 44.8, 16.303, 10.158, 
  56054.92, "", "", 8.33, "", "", "", "", 84.86, 0.949}, 
 {"HKG", "Asia", "Hong Kong", "2020-10-26", 5303., 8., 6.714, 105., 0., 0., 
  707.351, 1.067, 0.896, 14.006, 0., 0., "", "", "", "", "", "", "", "", "", 
  "", "", "", "", 25188., 3.36, "", "", "tests performed", "", "", "", "", 
  "", "", "", "", "", 51.85, 7.496988*^6, 7039.714, 44.8, 16.303, 10.158, 
  56054.92, "", "", 8.33, "", "", "", "", 84.86, 0.949}, 
 {"HKG", "Asia", "Hong Kong", "2020-10-27", 5308., 5., 6.714, 105., 0., 0., 
  708.018, 0.667, 0.896, 14.006, 0., 0., "", "", "", "", "", "", "", "", "", 
  "", "", "", "", 25188., 3.36, "", "", "tests performed", "", "", "", "", 
  "", "", "", "", "", 51.85, 7.496988*^6, 7039.714, 44.8, 16.303, 10.158, 
  56054.92, "", "", 8.33, "", "", "", "", 84.86, 0.949}, 
 {"HKG", "Asia", "Hong Kong", "2020-10-28", 5310., 2., 5.857, 105., 0., 0., 
  708.284, 0.267, 0.781, 14.006, 0., 0., "", "", "", "", "", "", "", "", "", 
  "", "", "", "", 25188., 3.36, "", "", "tests performed", "", "", "", "", 
  "", "", "", "", "", 51.85, 7.496988*^6, 7039.714, 44.8, 16.303, 10.158, 
  56054.92, "", "", 8.33, "", "", "", "", 84.86, 0.949}, 
 {"HKG", "Asia", "Hong Kong", "2020-10-29", 5313., 3., 4.714, 105., 0., 0., 
  708.685, 0.4, 0.629, 14.006, 0., 0., "", "", "", "", "", "", "", "", "", 
  "", "", "", "", 25188., 3.36, "", "", "tests performed", "", "", "", "", 
  "", "", "", "", "", 51.85, 7.496988*^6, 7039.714, 44.8, 16.303, 10.158, 
  56054.92, "", "", 8.33, "", "", "", "", 84.86, 0.949}, 
 {"HKG", "Asia", "Hong Kong", "2020-10-30", 5320., 7., 5.143, 105., 0., 0., 
  709.618, 0.934, 0.686, 14.006, 0., 0., "", "", "", "", "", "", "", "", "", 
  "", "", "", "", 25188., 3.36, "", "", "tests performed", "", "", "", "", 
  "", "", "", "", "", 51.85, 7.496988*^6, 7039.714, 44.8, 16.303, 10.158, 
  56054.92, "", "", 8.33, "", "", "", "", 84.86, 0.949}, 
 {"HKG", "Asia", "Hong Kong", "2020-10-31", 5323., 3., 4.857, 105., 0., 0., 
  710.018, 0.4, 0.648, 14.006, 0., 0., "", "", "", "", "", "", "", "", "", 
  "", 3.763315*^6, 501.977, "", 25188., 3.36, 0., 4545.5, "tests performed", 
  "", "", "", "", "", "", "", "", "", 51.85, 7.496988*^6, 7039.714, 44.8, 
  16.303, 10.158, 56054.92, "", "", 8.33, "", "", "", "", 84.86, 0.949}, 
 {"HKG", "Asia", "Hong Kong", "2020-11-01", 5330., 7., 5., 105., 0., 0., 
  710.952, 0.934, 0.667, 14.006, 0., 0., "", "", "", "", "", "", "", "", "", 
  "", "", "", "", 24723., 3.298, "", "", "tests performed", "", "", "", "", 
  "", "", "", "", "", 51.85, 7.496988*^6, 7039.714, 44.8, 16.303, 10.158, 
  56054.92, "", "", 8.33, "", "", "", "", 84.86, 0.949}, 
 {"HKG", "Asia", "Hong Kong", "2020-11-02", 5336., 6., 4.714, 105., 0., 0., 
  711.753, 0.8, 0.629, 14.006, 0., 0., "", "", "", "", "", "", "", "", "", 
  "", "", "", "", 24257., 3.236, "", "", "tests performed", "", "", "", "", 
  "", "", "", "", "", 51.85, 7.496988*^6, 7039.714, 44.8, 16.303, 10.158, 
  56054.92, "", "", 8.33, "", "", "", "", 84.86, 0.949}, 
 {"HKG", "Asia", "Hong Kong", "2020-11-03", 5345., 9., 5.286, 105., 0., 0., 
  712.953, 1.2, 0.705, 14.006, 0., 0., "", "", "", "", "", "", "", "", "", 
  "", "", "", "", 23792., 3.174, "", "", "tests performed", "", "", "", "", 
  "", "", "", "", "", 51.85, 7.496988*^6, 7039.714, 44.8, 16.303, 10.158, 
  56054.92, "", "", 8.33, "", "", "", "", 84.86, 0.949}, 
 {"HKG", "Asia", "Hong Kong", "2020-11-04", 5348., 3., 5.429, 106., 1., 
  0.143, 713.353, 0.4, 0.724, 14.139, 0.133, 0.019, "", "", "", "", "", "", 
  "", "", "", "", "", "", "", 23327., 3.112, "", "", "tests performed", "", 
  "", "", "", "", "", "", "", "", 51.85, 7.496988*^6, 7039.714, 44.8, 16.303, 
  10.158, 56054.92, "", "", 8.33, "", "", "", "", 84.86, 0.949}, 
 {"HKG", "Asia", "Hong Kong", "2020-11-05", 5355., 7., 6., 107., 1., 0.286, 
  714.287, 0.934, 0.8, 14.272, 0.133, 0.038, "", "", "", "", "", "", "", "", 
  "", "", "", "", "", 22861., 3.049, "", "", "tests performed", "", "", "", 
  "", "", "", "", "", "", 51.85, 7.496988*^6, 7039.714, 44.8, 16.303, 10.158, 
  56054.92, "", "", 8.33, "", "", "", "", 84.86, 0.949}, 
 {"HKG", "Asia", "Hong Kong", "2020-11-06", 5361., 6., 5.857, 107., 0., 
  0.286, 715.087, 0.8, 0.781, 14.272, 0., 0.038, "", "", "", "", "", "", "", 
  "", "", "", "", "", "", 22396., 2.987, "", "", "tests performed", "", "", 
  "", "", "", "", "", "", "", 51.85, 7.496988*^6, 7039.714, 44.8, 16.303, 
  10.158, 56054.92, "", "", 8.33, "", "", "", "", 84.86, 0.949}, 
 {"HKG", "Asia", "Hong Kong", "2020-11-07", 5364., 3., 5.857, 107., 0., 
  0.286, 715.487, 0.4, 0.781, 14.272, 0., 0.038, "", "", "", "", "", "", "", 
  "", "", "", "", "", "", 21930., 2.925, "", "", "tests performed", "", "", 
  "", "", "", "", "", "", "", 51.85, 7.496988*^6, 7039.714, 44.8, 16.303, 
  10.158, 56054.92, "", "", 8.33, "", "", "", "", 84.86, 0.949}, 
 {"HKG", "Asia", "Hong Kong", "2020-11-08", 5374., 10., 6.286, 107., 0., 
  0.286, 716.821, 1.334, 0.838, 14.272, 0., 0.038, "", "", "", "", "", "", 
  "", "", "", "", "", "", "", 21930., 2.925, "", "", "tests performed", "", 
  "", "", "", "", "", "", "", "", 51.85, 7.496988*^6, 7039.714, 44.8, 16.303, 
  10.158, 56054.92, "", "", 8.33, "", "", "", "", 84.86, 0.949}, 
 {"HKG", "Asia", "Hong Kong", "2020-11-09", 5380., 6., 6.286, 107., 0., 
  0.286, 717.622, 0.8, 0.838, 14.272, 0., 0.038, "", "", "", "", "", "", "", 
  "", "", "", "", "", "", 21930., 2.925, "", "", "tests performed", "", "", 
  "", "", "", "", "", "", "", 51.85, 7.496988*^6, 7039.714, 44.8, 16.303, 
  10.158, 56054.92, "", "", 8.33, "", "", "", "", 84.86, 0.949}, 
 {"HKG", "Asia", "Hong Kong", "2020-11-10", 5389., 9., 6.286, 108., 1., 
  0.429, 718.822, 1.2, 0.838, 14.406, 0.133, 0.057, "", "", "", "", "", "", 
  "", "", "", "", "", "", "", 21930., 2.925, "", "", "tests performed", "", 
  "", "", "", "", "", "", "", "", 51.85, 7.496988*^6, 7039.714, 44.8, 16.303, 
  10.158, 56054.92, "", "", 8.33, "", "", "", "", 84.86, 0.949}, 
 {"HKG", "Asia", "Hong Kong", "2020-11-11", 5407., 18., 8.429, 108., 0., 
  0.286, 721.223, 2.401, 1.124, 14.406, 0., 0.038, "", "", "", "", "", "", 
  "", "", "", "", "", "", "", 21930., 2.925, "", "", "tests performed", "", 
  "", "", "", "", "", "", "", "", 51.85, 7.496988*^6, 7039.714, 44.8, 16.303, 
  10.158, 56054.92, "", "", 8.33, "", "", "", "", 84.86, 0.949}, 
 {"HKG", "Asia", "Hong Kong", "2020-11-12", 5430., 23., 10.714, 108., 0., 
  0.143, 724.291, 3.068, 1.429, 14.406, 0., 0.019, "", "", "", "", "", "", 
  "", "", "", "", "", "", "", 21930., 2.925, "", "", "tests performed", "", 
  "", "", "", "", "", "", "", "", 51.85, 7.496988*^6, 7039.714, 44.8, 16.303, 
  10.158, 56054.92, "", "", 8.33, "", "", "", "", 84.86, 0.949}, 
 {"HKG", "Asia", "Hong Kong", "2020-11-13", 5436., 6., 10.714, 108., 0., 
  0.143, 725.091, 0.8, 1.429, 14.406, 0., 0.019, "", "", "", "", "", "", "", 
  "", "", "", "", "", "", 21930., 2.925, "", "", "tests performed", "", "", 
  "", "", "", "", "", "", "", 51.85, 7.496988*^6, 7039.714, 44.8, 16.303, 
  10.158, 56054.92, "", "", 8.33, "", "", "", "", 84.86, 0.949}, 
 {"HKG", "Asia", "Hong Kong", "2020-11-14", 5444., 8., 11.429, 108., 0., 
  0.143, 726.158, 1.067, 1.524, 14.406, 0., 0.019, "", "", "", "", "", "", 
  "", "", "", "", "", "", "", 21930., 2.925, "", "", "tests performed", "", 
  "", "", "", "", "", "", "", "", 55.56, 7.496988*^6, 7039.714, 44.8, 16.303, 
  10.158, 56054.92, "", "", 8.33, "", "", "", "", 84.86, 0.949}, 
 {"HKG", "Asia", "Hong Kong", "2020-11-15", 5458., 14., 12., 108., 0., 0.143, 
  728.026, 1.867, 1.601, 14.406, 0., 0.019, "", "", "", "", "", "", "", "", 
  "", "", "", "", "", 21930., 2.925, "", "", "tests performed", "", "", "", 
  "", "", "", "", "", "", 55.56, 7.496988*^6, 7039.714, 44.8, 16.303, 10.158, 
  56054.92, "", "", 8.33, "", "", "", "", 84.86, 0.949}, 
 {"HKG", "Asia", "Hong Kong", "2020-11-16", 5466., 8., 12.286, 108., 0., 
  0.143, 729.093, 1.067, 1.639, 14.406, 0., 0.019, "", "", "", "", "", "", 
  "", "", "", "", "", "", "", 21930., 2.925, "", "", "tests performed", "", 
  "", "", "", "", "", "", "", "", 55.56, 7.496988*^6, 7039.714, 44.8, 16.303, 
  10.158, 56054.92, "", "", 8.33, "", "", "", "", 84.86, 0.949}, 
 {"HKG", "Asia", "Hong Kong", "2020-11-17", 5470., 4., 11.571, 108., 0., 0., 
  729.626, 0.534, 1.543, 14.406, 0., 0., "", "", "", "", "", "", "", "", "", 
  "", "", "", "", 21930., 2.925, "", "", "tests performed", "", "", "", "", 
  "", "", "", "", "", 55.56, 7.496988*^6, 7039.714, 44.8, 16.303, 10.158, 
  56054.92, "", "", 8.33, "", "", "", "", 84.86, 0.949}, 
 {"HKG", "Asia", "Hong Kong", "2020-11-18", 5479., 9., 10.286, 108., 0., 0., 
  730.827, 1.2, 1.372, 14.406, 0., 0., "", "", "", "", "", "", "", "", "", 
  "", "", "", "", 21930., 2.925, "", "", "tests performed", "", "", "", "", 
  "", "", "", "", "", 55.56, 7.496988*^6, 7039.714, 44.8, 16.303, 10.158, 
  56054.92, "", "", 8.33, "", "", "", "", 84.86, 0.949}, 
 {"HKG", "Asia", "Hong Kong", "2020-11-19", 5491., 12., 8.714, 108., 0., 0., 
  732.427, 1.601, 1.162, 14.406, 0., 0., "", "", "", "", "", "", "", "", "", 
  "", "", "", "", 21930., 2.925, "", "", "tests performed", "", "", "", "", 
  "", "", "", "", "", 55.56, 7.496988*^6, 7039.714, 44.8, 16.303, 10.158, 
  56054.92, "", "", 8.33, "", "", "", "", 84.86, 0.949}, 
 {"HKG", "Asia", "Hong Kong", "2020-11-20", 5517., 26., 11.571, 108., 0., 0., 
  735.896, 3.468, 1.543, 14.406, 0., 0., "", "", "", "", "", "", "", "", "", 
  "", "", "", "", 21930., 2.925, "", "", "tests performed", "", "", "", "", 
  "", "", "", "", "", 55.56, 7.496988*^6, 7039.714, 44.8, 16.303, 10.158, 
  56054.92, "", "", 8.33, "", "", "", "", 84.86, 0.949}, 
 {"HKG", "Asia", "Hong Kong", "2020-11-21", 5560., 43., 16.571, 108., 0., 0., 
  741.631, 5.736, 2.21, 14.406, 0., 0., "", "", "", "", "", "", "", "", "", 
  "", "", "", "", 21930., 2.925, "", "", "tests performed", "", "", "", "", 
  "", "", "", "", "", 55.56, 7.496988*^6, 7039.714, 44.8, 16.303, 10.158, 
  56054.92, "", "", 8.33, "", "", "", "", 84.86, 0.949}, 
 {"HKG", "Asia", "Hong Kong", "2020-11-22", 5628., 68., 24.286, 108., 0., 0., 
  750.701, 9.07, 3.239, 14.406, 0., 0., "", "", "", "", "", "", "", "", "", 
  "", "", "", "", 21930., 2.925, "", "", "tests performed", "", "", "", "", 
  "", "", "", "", "", 55.56, 7.496988*^6, 7039.714, 44.8, 16.303, 10.158, 
  56054.92, "", "", 8.33, "", "", "", "", 84.86, 0.949}, 
 {"HKG", "Asia", "Hong Kong", "2020-11-23", 5701., 73., 33.571, 108., 0., 0., 
  760.439, 9.737, 4.478, 14.406, 0., 0., "", "", "", "", "", "", "", "", "", 
  "", "", "", "", 21930., 2.925, "", "", "tests performed", "", "", "", "", 
  "", "", "", "", "", 55.56, 7.496988*^6, 7039.714, 44.8, 16.303, 10.158, 
  56054.92, "", "", 8.33, "", "", "", "", 84.86, 0.949}, 
 {"HKG", "Asia", "Hong Kong", "2020-11-24", 5781., 80., 44.429, 108., 0., 0., 
  771.11, 10.671, 5.926, 14.406, 0., 0., "", "", "", "", "", "", "", "", "", 
  "", "", "", "", 21930., 2.925, "", "", "tests performed", "", "", "", "", 
  "", "", "", "", "", 59.26, 7.496988*^6, 7039.714, 44.8, 16.303, 10.158, 
  56054.92, "", "", 8.33, "", "", "", "", 84.86, 0.949}, 
 {"HKG", "Asia", "Hong Kong", "2020-11-25", 5866., 85., 55.286, 108., 0., 0., 
  782.448, 11.338, 7.374, 14.406, 0., 0., "", "", "", "", "", "", "", "", "", 
  "", "", "", "", 21930., 2.925, "", "", "tests performed", "", "", "", "", 
  "", "", "", "", "", 59.26, 7.496988*^6, 7039.714, 44.8, 16.303, 10.158, 
  56054.92, "", "", 8.33, "", "", "", "", 84.86, 0.949}, 
 {"HKG", "Asia", "Hong Kong", "2020-11-26", 5947., 81., 65.143, 108., 0., 0., 
  793.252, 10.804, 8.689, 14.406, 0., 0., "", "", "", "", "", "", "", "", "", 
  "", "", "", "", 21930., 2.925, "", "", "tests performed", "", "", "", "", 
  "", "", "", "", "", 59.26, 7.496988*^6, 7039.714, 44.8, 16.303, 10.158, 
  56054.92, "", "", 8.33, "", "", "", "", 84.86, 0.949}, 
 {"HKG", "Asia", "Hong Kong", "2020-11-27", 6039., 92., 74.571, 108., 0., 0., 
  805.523, 12.272, 9.947, 14.406, 0., 0., "", "", "", "", "", "", "", "", "", 
  "", "", "", "", 21930., 2.925, "", "", "tests performed", "", "", "", "", 
  "", "", "", "", "", 59.26, 7.496988*^6, 7039.714, 44.8, 16.303, 10.158, 
  56054.92, "", "", 8.33, "", "", "", "", 84.86, 0.949}, 
 {"HKG", "Asia", "Hong Kong", "2020-11-28", 6123., 84., 80.429, 109., 1., 
  0.143, 816.728, 11.204, 10.728, 14.539, 0.133, 0.019, "", "", "", "", "", 
  "", "", "", "", "", "", "", "", 21930., 2.925, "", "", "tests performed", 
  "", "", "", "", "", "", "", "", "", 59.26, 7.496988*^6, 7039.714, 44.8, 
  16.303, 10.158, 56054.92, "", "", 8.33, "", "", "", "", 84.86, 0.949}, 
 {"HKG", "Asia", "Hong Kong", "2020-11-29", 6238., 115., 87.143, 109., 0., 
  0.143, 832.067, 15.339, 11.624, 14.539, 0., 0.019, "", "", "", "", "", "", 
  "", "", "", "", "", "", "", 21930., 2.925, "", "", "tests performed", "", 
  "", "", "", "", "", "", "", "", 59.26, 7.496988*^6, 7039.714, 44.8, 16.303, 
  10.158, 56054.92, "", "", 8.33, "", "", "", "", 84.86, 0.949}, 
 {"HKG", "Asia", "Hong Kong", "2020-11-30", 6314., 76., 87.571, 109., 0., 
  0.143, 842.205, 10.137, 11.681, 14.539, 0., 0.019, "", "", "", "", "", "", 
  "", "", "", "", 4.421227*^6, 589.734, "", 21930., 2.925, 0.002, 662.3, 
  "tests performed", "", "", "", "", "", "", "", "", "", 68.52, 7.496988*^6, 
  7039.714, 44.8, 16.303, 10.158, 56054.92, "", "", 8.33, "", "", "", "", 
  84.86, 0.949}, {"HKG", "Asia", "Hong Kong", "2020-12-01", 6396., 82., 
  87.857, 109., 0., 0.143, 853.143, 10.938, 11.719, 14.539, 0., 0.019, "", 
  "", "", "", "", "", "", "", "", "", "", "", "", 25214., 3.363, "", "", 
  "tests performed", "", "", "", "", "", "", "", "", "", 68.52, 7.496988*^6, 
  7039.714, 44.8, 16.303, 10.158, 56054.92, "", "", 8.33, "", "", "", "", 
  84.86, 0.949}, {"HKG", "Asia", "Hong Kong", "2020-12-02", 6499., 103., 
  90.429, 110., 1., 0.286, 866.881, 13.739, 12.062, 14.673, 0.133, 0.038, "", 
  "", "", "", "", "", "", "", "", "", "", "", "", 28498., 3.801, "", "", 
  "tests performed", "", "", "", "", "", "", "", "", "", 68.52, 7.496988*^6, 
  7039.714, 44.8, 16.303, 10.158, 56054.92, "", "", 8.33, "", "", "", "", 
  84.86, 0.949}, {"HKG", "Asia", "Hong Kong", "2020-12-03", 6589., 90., 
  91.714, 111., 1., 0.429, 878.886, 12.005, 12.233, 14.806, 0.133, 0.057, "", 
  "", "", "", "", "", "", "", "", "", "", "", "", 31782., 4.239, "", "", 
  "tests performed", "", "", "", "", "", "", "", "", "", 68.52, 7.496988*^6, 
  7039.714, 44.8, 16.303, 10.158, 56054.92, "", "", 8.33, "", "", "", "", 
  84.86, 0.949}, {"HKG", "Asia", "Hong Kong", "2020-12-04", 6701., 112., 
  94.571, 112., 1., 0.571, 893.826, 14.939, 12.615, 14.939, 0.133, 0.076, "", 
  "", "", "", "", "", "", "", "", "", "", "", "", 35066., 4.677, "", "", 
  "tests performed", "", "", "", "", "", "", "", "", "", 71.3, 7.496988*^6, 
  7039.714, 44.8, 16.303, 10.158, 56054.92, "", "", 8.33, "", "", "", "", 
  84.86, 0.949}, {"HKG", "Asia", "Hong Kong", "2020-12-05", 6802., 101., 97., 
  112., 0., 0.429, 907.298, 13.472, 12.939, 14.939, 0., 0.057, "", "", "", 
  "", "", "", "", "", "", "", "", "", "", 38350., 5.115, "", "", 
  "tests performed", "", "", "", "", "", "", "", "", "", 71.3, 7.496988*^6, 
  7039.714, 44.8, 16.303, 10.158, 56054.92, "", "", 8.33, "", "", "", "", 
  84.86, 0.949}, {"HKG", "Asia", "Hong Kong", "2020-12-06", 6897., 95., 
  94.143, 112., 0., 0.429, 919.969, 12.672, 12.557, 14.939, 0., 0.057, "", 
  "", "", "", "", "", "", "", "", "", "", "", "", 41634., 5.553, "", "", 
  "tests performed", "", "", "", "", "", "", "", "", "", 71.3, 7.496988*^6, 
  7039.714, 44.8, 16.303, 10.158, 56054.92, "", "", 8.33, "", "", "", "", 
  84.86, 0.949}, {"HKG", "Asia", "Hong Kong", "2020-12-07", 6975., 78., 
  94.429, 112., 0., 0.429, 930.374, 10.404, 12.596, 14.939, 0., 0.057, "", 
  "", "", "", "", "", "", "", "", "", "", "", "", 44918., 5.991, "", "", 
  "tests performed", "", "", "", "", "", "", "", "", "", 71.3, 7.496988*^6, 
  7039.714, 44.8, 16.303, 10.158, 56054.92, "", "", 8.33, "", "", "", "", 
  84.86, 0.949}, {"HKG", "Asia", "Hong Kong", "2020-12-08", 7075., 100., 97., 
  112., 0., 0.429, 943.712, 13.339, 12.939, 14.939, 0., 0.057, "", "", "", 
  "", "", "", "", "", "", "", "", "", "", 44918., 5.991, "", "", 
  "tests performed", "", "", "", "", "", "", "", "", "", 71.3, 7.496988*^6, 
  7039.714, 44.8, 16.303, 10.158, 56054.92, "", "", 8.33, "", "", "", "", 
  84.86, 0.949}, {"HKG", "Asia", "Hong Kong", "2020-12-09", 7179., 104., 
  97.143, 114., 2., 0.571, 957.585, 13.872, 12.958, 15.206, 0.267, 0.076, "", 
  "", "", "", "", "", "", "", "", "", "", "", "", 44918., 5.991, "", "", 
  "tests performed", "", "", "", "", "", "", "", "", "", 71.3, 7.496988*^6, 
  7039.714, 44.8, 16.303, 10.158, 56054.92, "", "", 8.33, "", "", "", "", 
  84.86, 0.949}, {"HKG", "Asia", "Hong Kong", "2020-12-10", 7291., 112., 
  100.286, 114., 0., 0.429, 972.524, 14.939, 13.377, 15.206, 0., 0.057, "", 
  "", "", "", "", "", "", "", "", "", "", "", "", 44918., 5.991, "", "", 
  "tests performed", "", "", "", "", "", "", "", "", "", 71.3, 7.496988*^6, 
  7039.714, 44.8, 16.303, 10.158, 56054.92, "", "", 8.33, "", "", "", "", 
  84.86, 0.949}, {"HKG", "Asia", "Hong Kong", "2020-12-11", 7377., 86., 
  96.571, 114., 0., 0.286, 983.995, 11.471, 12.881, 15.206, 0., 0.038, "", 
  "", "", "", "", "", "", "", "", "", "", "", "", 44918., 5.991, "", "", 
  "tests performed", "", "", "", "", "", "", "", "", "", 71.3, 7.496988*^6, 
  7039.714, 44.8, 16.303, 10.158, 56054.92, "", "", 8.33, "", "", "", "", 
  84.86, 0.949}, {"HKG", "Asia", "Hong Kong", "2020-12-12", 7446., 69., 92., 
  115., 1., 0.429, 993.199, 9.204, 12.272, 15.339, 0.133, 0.057, "", "", "", 
  "", "", "", "", "", "", "", "", "", "", 44918., 5.991, "", "", 
  "tests performed", "", "", "", "", "", "", "", "", "", 71.3, 7.496988*^6, 
  7039.714, 44.8, 16.303, 10.158, 56054.92, "", "", 8.33, "", "", "", "", 
  84.86, 0.949}, {"HKG", "Asia", "Hong Kong", "2020-12-13", 7541., 95., 92., 
  117., 2., 0.714, 1005.871, 12.672, 12.272, 15.606, 0.267, 0.095, "", "", 
  "", "", "", "", "", "", "", "", "", "", "", 44918., 5.991, "", "", 
  "tests performed", "", "", "", "", "", "", "", "", "", 71.3, 7.496988*^6, 
  7039.714, 44.8, 16.303, 10.158, 56054.92, "", "", 8.33, "", "", "", "", 
  84.86, 0.949}, {"HKG", "Asia", "Hong Kong", "2020-12-14", 7623., 82., 
  92.571, 120., 3., 1.143, 1016.808, 10.938, 12.348, 16.006, 0.4, 0.152, "", 
  "", "", "", "", "", "", "", "", "", "", "", "", 44918., 5.991, "", "", 
  "tests performed", "", "", "", "", "", "", "", "", "", 71.3, 7.496988*^6, 
  7039.714, 44.8, 16.303, 10.158, 56054.92, "", "", 8.33, "", "", "", "", 
  84.86, 0.949}, {"HKG", "Asia", "Hong Kong", "2020-12-15", 7721., 98., 
  92.286, 123., 3., 1.571, 1029.88, 13.072, 12.31, 16.407, 0.4, 0.21, "", "", 
  "", "", "", "", "", "", "", "", "", "", "", 44918., 5.991, "", "", 
  "tests performed", "", "", "", "", "", "", "", "", "", 71.3, 7.496988*^6, 
  7039.714, 44.8, 16.303, 10.158, 56054.92, "", "", 8.33, "", "", "", "", 
  84.86, 0.949}, {"HKG", "Asia", "Hong Kong", "2020-12-16", 7803., 82., 
  89.143, 123., 0., 1.286, 1040.818, 10.938, 11.89, 16.407, 0., 0.171, "", 
  "", "", "", "", "", "", "", "", "", "", "", "", 44918., 5.991, "", "", 
  "tests performed", "", "", "", "", "", "", "", "", "", 71.3, 7.496988*^6, 
  7039.714, 44.8, 16.303, 10.158, 56054.92, "", "", 8.33, "", "", "", "", 
  84.86, 0.949}, {"HKG", "Asia", "Hong Kong", "2020-12-17", 7899., 96., 
  86.857, 125., 2., 1.571, 1053.623, 12.805, 11.586, 16.673, 0.267, 0.21, "", 
  "", "", "", "", "", "", "", "", "", "", "", "", 44918., 5.991, "", "", 
  "tests performed", "", "", "", "", "", "", "", "", "", 71.3, 7.496988*^6, 
  7039.714, 44.8, 16.303, 10.158, 56054.92, "", "", 8.33, "", "", "", "", 
  84.86, 0.949}, {"HKG", "Asia", "Hong Kong", "2020-12-18", 7969., 70., 
  84.571, 129., 4., 2.143, 1062.96, 9.337, 11.281, 17.207, 0.534, 0.286, "", 
  "", "", "", "", "", "", "", "", "", "", "", "", 44918., 5.991, "", "", 
  "tests performed", "", "", "", "", "", "", "", "", "", 71.3, 7.496988*^6, 
  7039.714, 44.8, 16.303, 10.158, 56054.92, "", "", 8.33, "", "", "", "", 
  84.86, 0.949}, {"HKG", "Asia", "Hong Kong", "2020-12-19", 8078., 109., 
  90.286, 129., 0., 2., 1077.499, 14.539, 12.043, 17.207, 0., 0.267, "", "", 
  "", "", "", "", "", "", "", "", "", "", "", 44918., 5.991, "", "", 
  "tests performed", "", "", "", "", "", "", "", "", "", 71.3, 7.496988*^6, 
  7039.714, 44.8, 16.303, 10.158, 56054.92, "", "", 8.33, "", "", "", "", 
  84.86, 0.949}, {"HKG", "Asia", "Hong Kong", "2020-12-20", 8152., 74., 
  87.286, 130., 1., 1.857, 1087.37, 9.871, 11.643, 17.34, 0.133, 0.248, "", 
  "", "", "", "", "", "", "", "", "", "", "", "", 44918., 5.991, "", "", 
  "tests performed", "", "", "", "", "", "", "", "", "", 71.3, 7.496988*^6, 
  7039.714, 44.8, 16.303, 10.158, 56054.92, "", "", 8.33, "", "", "", "", 
  84.86, 0.949}, {"HKG", "Asia", "Hong Kong", "2020-12-21", 8237., 85., 
  87.714, 131., 1., 1.571, 1098.708, 11.338, 11.7, 17.474, 0.133, 0.21, "", 
  "", "", "", "", "", "", "", "", "", "", "", "", 44918., 5.991, "", "", 
  "tests performed", "", "", "", "", "", "", "", "", "", 71.3, 7.496988*^6, 
  7039.714, 44.8, 16.303, 10.158, 56054.92, "", "", 8.33, "", "", "", "", 
  84.86, 0.949}, {"HKG", "Asia", "Hong Kong", "2020-12-22", 8300., 63., 
  82.714, 132., 1., 1.286, 1107.111, 8.403, 11.033, 17.607, 0.133, 0.171, "", 
  "", "", "", "", "", "", "", "", "", "", "", "", 44918., 5.991, "", "", 
  "tests performed", "", "", "", "", "", "", "", "", "", 71.3, 7.496988*^6, 
  7039.714, 44.8, 16.303, 10.158, 56054.92, "", "", 8.33, "", "", "", "", 
  84.86, 0.949}, {"HKG", "Asia", "Hong Kong", "2020-12-23", 8353., 53., 
  78.571, 133., 1., 1.429, 1114.181, 7.07, 10.48, 17.74, 0.133, 0.191, "", 
  "", "", "", "", "", "", "", "", "", "", "", "", 44918., 5.991, "", "", 
  "tests performed", "", "", "", "", "", "", "", "", "", 71.3, 7.496988*^6, 
  7039.714, 44.8, 16.303, 10.158, 56054.92, "", "", 8.33, "", "", "", "", 
  84.86, 0.949}, {"HKG", "Asia", "Hong Kong", "2020-12-24", 8424., 71., 75., 
  135., 2., 1.429, 1123.651, 9.47, 10.004, 18.007, 0.267, 0.191, "", "", "", 
  "", "", "", "", "", "", "", "", "", "", 44918., 5.991, "", "", 
  "tests performed", "", "", "", "", "", "", "", "", "", 71.3, 7.496988*^6, 
  7039.714, 44.8, 16.303, 10.158, 56054.92, "", "", 8.33, "", "", "", "", 
  84.86, 0.949}, {"HKG", "Asia", "Hong Kong", "2020-12-25", 8481., 57., 
  73.143, 136., 1., 1., 1131.254, 7.603, 9.756, 18.141, 0.133, 0.133, "", "", 
  "", "", "", "", "", "", "", "", "", "", "", 44918., 5.991, "", "", 
  "tests performed", "", "", "", "", "", "", "", "", "", 71.3, 7.496988*^6, 
  7039.714, 44.8, 16.303, 10.158, 56054.92, "", "", 8.33, "", "", "", "", 
  84.86, 0.949}, {"HKG", "Asia", "Hong Kong", "2020-12-26", 8540., 59., 66., 
  136., 0., 1., 1139.124, 7.87, 8.804, 18.141, 0., 0.133, "", "", "", "", "", 
  "", "", "", "", "", "", "", "", 44918., 5.991, "", "", "tests performed", 
  "", "", "", "", "", "", "", "", "", 71.3, 7.496988*^6, 7039.714, 44.8, 
  16.303, 10.158, 56054.92, "", "", 8.33, "", "", "", "", 84.86, 0.949}, 
 {"HKG", "Asia", "Hong Kong", "2020-12-27", 8610., 70., 65.429, 137., 1., 1., 
  1148.461, 9.337, 8.727, 18.274, 0.133, 0.133, "", "", "", "", "", "", "", 
  "", "", "", "", "", "", 44918., 5.991, "", "", "tests performed", "", "", 
  "", "", "", "", "", "", "", 71.3, 7.496988*^6, 7039.714, 44.8, 16.303, 
  10.158, 56054.92, "", "", 8.33, "", "", "", "", 84.86, 0.949}, 
 {"HKG", "Asia", "Hong Kong", "2020-12-28", 8671., 61., 62., 141., 4., 1.429, 
  1156.598, 8.137, 8.27, 18.808, 0.534, 0.191, "", "", "", "", "", "", "", 
  "", "", "", "", "", "", 44918., 5.991, "", "", "tests performed", "", "", 
  "", "", "", "", "", "", "", 71.3, 7.496988*^6, 7039.714, 44.8, 16.303, 
  10.158, 56054.92, "", "", 8.33, "", "", "", "", 84.86, 0.949}, 
 {"HKG", "Asia", "Hong Kong", "2020-12-29", 8724., 53., 60.571, 143., 2., 
  1.571, 1163.667, 7.07, 8.079, 19.074, 0.267, 0.21, "", "", "", "", "", "", 
  "", "", "", "", "", "", "", 44918., 5.991, "", "", "tests performed", "", 
  "", "", "", "", "", "", "", "", 71.3, 7.496988*^6, 7039.714, 44.8, 16.303, 
  10.158, 56054.92, "", "", 8.33, "", "", "", "", 84.86, 0.949}, 
 {"HKG", "Asia", "Hong Kong", "2020-12-30", 8778., 54., 60.714, 147., 4., 2., 
  1170.87, 7.203, 8.098, 19.608, 0.534, 0.267, "", "", "", "", "", "", "", 
  "", "", "", "", "", "", 44918., 5.991, "", "", "tests performed", "", "", 
  "", "", "", "", "", "", "", 71.3, 7.496988*^6, 7039.714, 44.8, 16.303, 
  10.158, 56054.92, "", "", 8.33, "", "", "", "", 84.86, 0.949}, 
 {"HKG", "Asia", "Hong Kong", "2020-12-31", 8846., 68., 60.286, 148., 1., 
  1.857, 1179.941, 9.07, 8.041, 19.741, 0.133, 0.248, "", "", "", "", "", "", 
  "", "", "", "", 5.813683*^6, 775.469, "", 44918., 5.991, 0.002, 549.5, 
  "tests performed", "", "", "", "", "", "", "", "", "", 71.3, 7.496988*^6, 
  7039.714, 44.8, 16.303, 10.158, 56054.92, "", "", 8.33, "", "", "", "", 
  84.86, 0.949}, {"HKG", "Asia", "Hong Kong", "2021-01-01", 8888., 42., 
  58.143, 148., 0., 1.714, 1185.543, 5.602, 7.755, 19.741, 0., 0.229, "", "", 
  "", "", "", "", "", "", "", "", "", "", "", 44508., 5.937, "", "", 
  "tests performed", "", "", "", "", "", "", "", "", "", 71.3, 7.496988*^6, 
  7039.714, 44.8, 16.303, 10.158, 56054.92, "", "", 8.33, "", "", "", "", 
  84.86, 0.949}, {"HKG", "Asia", "Hong Kong", "2021-01-02", 8923., 35., 
  54.714, 150., 2., 2., 1190.211, 4.669, 7.298, 20.008, 0.267, 0.267, "", "", 
  "", "", "", "", "", "", "", "", "", "", "", 44097., 5.882, "", "", 
  "tests performed", "", "", "", "", "", "", "", "", "", 71.3, 7.496988*^6, 
  7039.714, 44.8, 16.303, 10.158, 56054.92, "", "", 8.33, "", "", "", "", 
  84.86, 0.949}, {"HKG", "Asia", "Hong Kong", "2021-01-03", 8964., 41., 
  50.571, 150., 0., 1.857, 1195.68, 5.469, 6.746, 20.008, 0., 0.248, "", "", 
  "", "", "", "", "", "", "", "", "", "", "", 43687., 5.827, "", "", 
  "tests performed", "", "", "", "", "", "", "", "", "", 71.3, 7.496988*^6, 
  7039.714, 44.8, 16.303, 10.158, 56054.92, "", "", 8.33, "", "", "", "", 
  84.86, 0.949}, {"HKG", "Asia", "Hong Kong", "2021-01-04", 9017., 53., 
  49.429, 153., 3., 1.714, 1202.75, 7.07, 6.593, 20.408, 0.4, 0.229, "", "", 
  "", "", "", "", "", "", "", "", "", "", "", 43276., 5.772, "", "", 
  "tests performed", "", "", "", "", "", "", "", "", "", 71.3, 7.496988*^6, 
  7039.714, 44.8, 16.303, 10.158, 56054.92, "", "", 8.33, "", "", "", "", 
  84.86, 0.949}, {"HKG", "Asia", "Hong Kong", "2021-01-05", 9049., 32., 
  46.429, 153., 0., 1.429, 1207.018, 4.268, 6.193, 20.408, 0., 0.191, "", "", 
  "", "", "", "", "", "", "", "", "", "", "", 42866., 5.718, "", "", 
  "tests performed", "", "", "", "", "", "", "", "", "", 71.3, 7.496988*^6, 
  7039.714, 44.8, 16.303, 10.158, 56054.92, "", "", 8.33, "", "", "", "", 
  84.86, 0.949}, {"HKG", "Asia", "Hong Kong", "2021-01-06", 9074., 25., 
  42.286, 154., 1., 1., 1210.353, 3.335, 5.64, 20.542, 0.133, 0.133, "", "", 
  "", "", "", "", "", "", "", "", "", "", "", 42456., 5.663, "", "", 
  "tests performed", "", "", "", "", "", "", "", "", "", 71.3, 7.496988*^6, 
  7039.714, 44.8, 16.303, 10.158, 56054.92, "", "", 8.33, "", "", "", "", 
  84.86, 0.949}, {"HKG", "Asia", "Hong Kong", "2021-01-07", 9107., 33., 
  37.286, 154., 0., 0.857, 1214.755, 4.402, 4.973, 20.542, 0., 0.114, "", "", 
  "", "", "", "", "", "", "", "", "", "", "", 42045., 5.608, "", "", 
  "tests performed", "", "", "", "", "", "", "", "", "", 71.3, 7.496988*^6, 
  7039.714, 44.8, 16.303, 10.158, 56054.92, "", "", 8.33, "", "", "", "", 
  84.86, 0.949}, {"HKG", "Asia", "Hong Kong", "2021-01-08", 9152., 45., 
  37.714, 155., 1., 1., 1220.757, 6.002, 5.031, 20.675, 0.133, 0.133, "", "", 
  "", "", "", "", "", "", "", "", "", "", "", 42045., 5.608, "", "", 
  "tests performed", "", "", "", "", "", "", "", "", "", 71.3, 7.496988*^6, 
  7039.714, 44.8, 16.303, 10.158, 56054.92, "", "", 8.33, "", "", "", "", 
  84.86, 0.949}, {"HKG", "Asia", "Hong Kong", "2021-01-09", 9211., 59., 
  41.143, 157., 2., 1., 1228.627, 7.87, 5.488, 20.942, 0.267, 0.133, "", "", 
  "", "", "", "", "", "", "", "", "", "", "", 42045., 5.608, "", "", 
  "tests performed", "", "", "", "", "", "", "", "", "", 71.3, 7.496988*^6, 
  7039.714, 44.8, 16.303, 10.158, 56054.92, "", "", 8.33, "", "", "", "", 
  84.86, 0.949}, {"HKG", "Asia", "Hong Kong", "2021-01-10", 9242., 31., 
  39.714, 158., 1., 1.143, 1232.762, 4.135, 5.297, 21.075, 0.133, 0.152, "", 
  "", "", "", "", "", "", "", "", "", "", "", "", 42045., 5.608, "", "", 
  "tests performed", "", "", "", "", "", "", "", "", "", 71.3, 7.496988*^6, 
  7039.714, 44.8, 16.303, 10.158, 56054.92, "", "", 8.33, "", "", "", "", 
  84.86, 0.949}, {"HKG", "Asia", "Hong Kong", "2021-01-11", 9283., 41., 38., 
  159., 1., 0.857, 1238.231, 5.469, 5.069, 21.209, 0.133, 0.114, "", "", "", 
  "", "", "", "", "", "", "", "", "", "", 42045., 5.608, "", "", 
  "tests performed", "", "", "", "", "", "", "", "", "", 71.3, 7.496988*^6, 
  7039.714, 44.8, 16.303, 10.158, 56054.92, "", "", 8.33, "", "", "", "", 
  84.86, 0.949}, {"HKG", "Asia", "Hong Kong", "2021-01-12", 9343., 60., 42., 
  160., 1., 1., 1246.234, 8.003, 5.602, 21.342, 0.133, 0.133, "", "", "", "", 
  "", "", "", "", "", "", "", "", "", 42045., 5.608, "", "", 
  "tests performed", "", "", "", "", "", "", "", "", "", 71.3, 7.496988*^6, 
  7039.714, 44.8, 16.303, 10.158, 56054.92, "", "", 8.33, "", "", "", "", 
  84.86, 0.949}, {"HKG", "Asia", "Hong Kong", "2021-01-13", 9385., 42., 
  44.429, 161., 1., 1., 1251.836, 5.602, 5.926, 21.475, 0.133, 0.133, "", "", 
  "", "", "", "", "", "", "", "", "", "", "", 42045., 5.608, "", "", 
  "tests performed", "", "", "", "", "", "", "", "", "", 71.3, 7.496988*^6, 
  7039.714, 44.8, 16.303, 10.158, 56054.92, "", "", 8.33, "", "", "", "", 
  84.86, 0.949}, {"HKG", "Asia", "Hong Kong", "2021-01-14", 9414., 29., 
  43.857, 161., 0., 1., 1255.704, 3.868, 5.85, 21.475, 0., 0.133, "", "", "", 
  "", "", "", "", "", "", "", "", "", "", 42045., 5.608, "", "", 
  "tests performed", "", "", "", "", "", "", "", "", "", 71.3, 7.496988*^6, 
  7039.714, 44.8, 16.303, 10.158, 56054.92, "", "", 8.33, "", "", "", "", 
  84.86, 0.949}, {"HKG", "Asia", "Hong Kong", "2021-01-15", 9452., 38., 
  42.857, 161., 0., 0.857, 1260.773, 5.069, 5.717, 21.475, 0., 0.114, "", "", 
  "", "", "", "", "", "", "", "", "", "", "", 42045., 5.608, "", "", 
  "tests performed", "", "", "", "", "", "", "", "", "", 71.3, 7.496988*^6, 
  7039.714, 44.8, 16.303, 10.158, 56054.92, "", "", 8.33, "", "", "", "", 
  84.86, 0.949}, {"HKG", "Asia", "Hong Kong", "2021-01-16", 9502., 50., 
  41.571, 162., 1., 0.714, 1267.442, 6.669, 5.545, 21.609, 0.133, 0.095, "", 
  "", "", "", "", "", "", "", "", "", "", "", "", 42045., 5.608, "", "", 
  "tests performed", "", "", "", "", "", "", "", "", "", 71.3, 7.496988*^6, 
  7039.714, 44.8, 16.303, 10.158, 56054.92, "", "", 8.33, "", "", "", "", 
  84.86, 0.949}, {"HKG", "Asia", "Hong Kong", "2021-01-17", 9557., 55., 45., 
  162., 0., 0.571, 1274.779, 7.336, 6.002, 21.609, 0., 0.076, "", "", "", "", 
  "", "", "", "", "", "", "", "", "", 42045., 5.608, "", "", 
  "tests performed", "", "", "", "", "", "", "", "", "", 71.3, 7.496988*^6, 
  7039.714, 44.8, 16.303, 10.158, 56054.92, "", "", 8.33, "", "", "", "", 
  84.86, 0.949}, {"HKG", "Asia", "Hong Kong", "2021-01-18", 9664., 107., 
  54.429, 163., 1., 0.571, 1289.051, 14.272, 7.26, 21.742, 0.133, 0.076, "", 
  "", "", "", "", "", "", "", "", "", "", "", "", 42045., 5.608, "", "", 
  "tests performed", "", "", "", "", "", "", "", "", "", 71.3, 7.496988*^6, 
  7039.714, 44.8, 16.303, 10.158, 56054.92, "", "", 8.33, "", "", "", "", 
  84.86, 0.949}, {"HKG", "Asia", "Hong Kong", "2021-01-19", 9720., 56., 
  53.857, 165., 2., 0.714, 1296.521, 7.47, 7.184, 22.009, 0.267, 0.095, "", 
  "", "", "", "", "", "", "", "", "", "", "", "", 42045., 5.608, "", "", 
  "tests performed", "", "", "", "", "", "", "", "", "", 71.3, 7.496988*^6, 
  7039.714, 44.8, 16.303, 10.158, 56054.92, "", "", 8.33, "", "", "", "", 
  84.86, 0.949}, {"HKG", "Asia", "Hong Kong", "2021-01-20", 9797., 77., 
  58.857, 166., 1., 0.714, 1306.791, 10.271, 7.851, 22.142, 0.133, 0.095, "", 
  "", "", "", "", "", "", "", "", "", "", "", "", 42045., 5.608, "", "", 
  "tests performed", "", "", "", "", "", "", "", "", "", 71.3, 7.496988*^6, 
  7039.714, 44.8, 16.303, 10.158, 56054.92, "", "", 8.33, "", "", "", "", 
  84.86, 0.949}, {"HKG", "Asia", "Hong Kong", "2021-01-21", 9928., 131., 
  73.429, 168., 2., 1., 1324.265, 17.474, 9.794, 22.409, 0.267, 0.133, "", 
  "", "", "", "", "", "", "", "", "", "", "", "", 42045., 5.608, "", "", 
  "tests performed", "", "", "", "", "", "", "", "", "", 71.3, 7.496988*^6, 
  7039.714, 44.8, 16.303, 10.158, 56054.92, "", "", 8.33, "", "", "", "", 
  84.86, 0.949}, {"HKG", "Asia", "Hong Kong", "2021-01-22", 9928., 0., 68., 
  168., 0., 1., 1324.265, 0., 9.07, 22.409, 0., 0.133, "", "", "", "", "", 
  "", "", "", "", "", "", "", "", 42045., 5.608, "", "", "tests performed", 
  "", "", "", "", "", "", "", "", "", 71.3, 7.496988*^6, 7039.714, 44.8, 
  16.303, 10.158, 56054.92, "", "", 8.33, "", "", "", "", 84.86, 0.949}, 
 {"HKG", "Asia", "Hong Kong", "2021-01-23", 10009., 81., 72.429, 168., 0., 
  0.857, 1335.069, 10.804, 9.661, 22.409, 0., 0.114, "", "", "", "", "", "", 
  "", "", "", "", "", "", "", 42045., 5.608, "", "", "tests performed", "", 
  "", "", "", "", "", "", "", "", 71.3, 7.496988*^6, 7039.714, 44.8, 16.303, 
  10.158, 56054.92, "", "", 8.33, "", "", "", "", 84.86, 0.949}, 
 {"HKG", "Asia", "Hong Kong", "2021-01-24", 10085., 76., 75.429, 169., 1., 
  1., 1345.207, 10.137, 10.061, 22.542, 0.133, 0.133, "", "", "", "", "", "", 
  "", "", "", "", "", "", "", 42045., 5.608, "", "", "tests performed", "", 
  "", "", "", "", "", "", "", "", 71.3, 7.496988*^6, 7039.714, 44.8, 16.303, 
  10.158, 56054.92, "", "", 8.33, "", "", "", "", 84.86, 0.949}, 
 {"HKG", "Asia", "Hong Kong", "2021-01-25", 10158., 73., 70.571, 171., 2., 
  1.143, 1354.944, 9.737, 9.413, 22.809, 0.267, 0.152, "", "", "", "", "", 
  "", "", "", "", "", "", "", "", 42045., 5.608, "", "", "tests performed", 
  "", "", "", "", "", "", "", "", "", 71.3, 7.496988*^6, 7039.714, 44.8, 
  16.303, 10.158, 56054.92, "", "", 8.33, "", "", "", "", 84.86, 0.949}, 
 {"HKG", "Asia", "Hong Kong", "2021-01-26", 10222., 64., 71.714, 173., 2., 
  1.143, 1363.481, 8.537, 9.566, 23.076, 0.267, 0.152, "", "", "", "", "", 
  "", "", "", "", "", "", "", "", 42045., 5.608, "", "", "tests performed", 
  "", "", "", "", "", "", "", "", "", 71.3, 7.496988*^6, 7039.714, 44.8, 
  16.303, 10.158, 56054.92, "", "", 8.33, "", "", "", "", 84.86, 0.949}, 
 {"HKG", "Asia", "Hong Kong", "2021-01-27", 10282., 60., 69.286, 175., 2., 
  1.286, 1371.484, 8.003, 9.242, 23.343, 0.267, 0.171, "", "", "", "", "", 
  "", "", "", "", "", "", "", "", 42045., 5.608, "", "", "tests performed", 
  "", "", "", "", "", "", "", "", "", 71.3, 7.496988*^6, 7039.714, 44.8, 
  16.303, 10.158, 56054.92, "", "", 8.33, "", "", "", "", 84.86, 0.949}, 
 {"HKG", "Asia", "Hong Kong", "2021-01-28", 10321., 39., 56.143, 177., 2., 
  1.286, 1376.686, 5.202, 7.489, 23.609, 0.267, 0.171, "", "", "", "", "", 
  "", "", "", "", "", "", "", "", 42045., 5.608, "", "", "tests performed", 
  "", "", "", "", "", "", "", "", "", 71.3, 7.496988*^6, 7039.714, 44.8, 
  16.303, 10.158, 56054.92, "", "", 8.33, "", "", "", "", 84.86, 0.949}, 
 {"HKG", "Asia", "Hong Kong", "2021-01-29", 10371., 50., 63.286, 178., 1., 
  1.429, 1383.356, 6.669, 8.441, 23.743, 0.133, 0.191, "", "", "", "", "", 
  "", "", "", "", "", "", "", "", 42045., 5.608, "", "", "tests performed", 
  "", "", "", "", "", "", "", "", "", 71.3, 7.496988*^6, 7039.714, 44.8, 
  16.303, 10.158, 56054.92, "", "", 8.33, "", "", "", "", 84.86, 0.949}, 
 {"HKG", "Asia", "Hong Kong", "2021-01-30", 10399., 28., 55.714, 179., 1., 
  1.571, 1387.09, 3.735, 7.432, 23.876, 0.133, 0.21, "", "", "", "", "", "", 
  "", "", "", "", "", "", "", 42045., 5.608, "", "", "tests performed", "", 
  "", "", "", "", "", "", "", "", 71.3, 7.496988*^6, 7039.714, 44.8, 16.303, 
  10.158, 56054.92, "", "", 8.33, "", "", "", "", 84.86, 0.949}, 
 {"HKG", "Asia", "Hong Kong", "2021-01-31", 10452., 53., 52.429, 181., 2., 
  1.714, 1394.16, 7.07, 6.993, 24.143, 0.267, 0.229, "", "", "", "", "", "", 
  "", "", "", "", 7.117084*^6, 949.326, "", 42045., 5.608, 0.001, 813., 
  "tests performed", "", "", "", "", "", "", "", "", "", 71.3, 7.496988*^6, 
  7039.714, 44.8, 16.303, 10.158, 56054.92, "", "", 8.33, "", "", "", "", 
  84.86, 0.949}, {"HKG", "Asia", "Hong Kong", "2021-02-01", 10486., 34., 
  46.857, 182., 1., 1.571, 1398.695, 4.535, 6.25, 24.276, 0.133, 0.21, "", 
  "", "", "", "", "", "", "", "", "", "", "", "", 46382., 6.187, "", "", 
  "tests performed", "", "", "", "", "", "", "", "", "", 71.3, 7.496988*^6, 
  7039.714, 44.8, 16.303, 10.158, 56054.92, "", "", 8.33, "", "", "", "", 
  84.86, 0.949}, {"HKG", "Asia", "Hong Kong", "2021-02-02", 10511., 25., 
  41.286, 184., 2., 1.571, 1402.03, 3.335, 5.507, 24.543, 0.267, 0.21, "", 
  "", "", "", "", "", "", "", "", "", "", "", "", 50719., 6.765, "", "", 
  "tests performed", "", "", "", "", "", "", "", "", "", 71.3, 7.496988*^6, 
  7039.714, 44.8, 16.303, 10.158, 56054.92, "", "", 8.33, "", "", "", "", 
  84.86, 0.949}, {"HKG", "Asia", "Hong Kong", "2021-02-03", 10530., 19., 
  35.429, 185., 1., 1.429, 1404.564, 2.534, 4.726, 24.677, 0.133, 0.191, "", 
  "", "", "", "", "", "", "", "", "", "", "", "", 55055., 7.344, "", "", 
  "tests performed", "", "", "", "", "", "", "", "", "", 71.3, 7.496988*^6, 
  7039.714, 44.8, 16.303, 10.158, 56054.92, "", "", 8.33, "", "", "", "", 
  84.86, 0.949}, {"HKG", "Asia", "Hong Kong", "2021-02-04", 10552., 22., 33., 
  186., 1., 1.286, 1407.499, 2.935, 4.402, 24.81, 0.133, 0.171, "", "", "", 
  "", "", "", "", "", "", "", "", "", "", 59392., 7.922, "", "", 
  "tests performed", "", "", "", "", "", "", "", "", "", 71.3, 7.496988*^6, 
  7039.714, 44.8, 16.303, 10.158, 56054.92, "", "", 8.33, "", "", "", "", 
  84.86, 0.949}, {"HKG", "Asia", "Hong Kong", "2021-02-05", 10589., 37., 
  31.143, 186., 0., 1.143, 1412.434, 4.935, 4.154, 24.81, 0., 0.152, "", "", 
  "", "", "", "", "", "", "", "", "", "", "", 63728., 8.5, "", "", 
  "tests performed", "", "", "", "", "", "", "", "", "", 71.3, 7.496988*^6, 
  7039.714, 44.8, 16.303, 10.158, 56054.92, "", "", 8.33, "", "", "", "", 
  84.86, 0.949}, {"HKG", "Asia", "Hong Kong", "2021-02-06", 10608., 19., 
  29.857, 186., 0., 1., 1414.968, 2.534, 3.983, 24.81, 0., 0.133, "", "", "", 
  "", "", "", "", "", "", "", "", "", "", 68065., 9.079, "", "", 
  "tests performed", "", "", "", "", "", "", "", "", "", 71.3, 7.496988*^6, 
  7039.714, 44.8, 16.303, 10.158, 56054.92, "", "", 8.33, "", "", "", "", 
  84.86, 0.949}, {"HKG", "Asia", "Hong Kong", "2021-02-07", 10635., 27., 
  26.143, 186., 0., 0.714, 1418.57, 3.601, 3.487, 24.81, 0., 0.095, "", "", 
  "", "", "", "", "", "", "", "", "", "", "", 72402., 9.657, "", "", 
  "tests performed", "", "", "", "", "", "", "", "", "", 71.3, 7.496988*^6, 
  7039.714, 44.8, 16.303, 10.158, 56054.92, "", "", 8.33, "", "", "", "", 
  84.86, 0.949}, {"HKG", "Asia", "Hong Kong", "2021-02-08", 10667., 32., 
  25.857, 186., 0., 0.571, 1422.838, 4.268, 3.449, 24.81, 0., 0.076, "", "", 
  "", "", "", "", "", "", "", "", "", "", "", 72402., 9.657, "", "", 
  "tests performed", "", "", "", "", "", "", "", "", "", 71.3, 7.496988*^6, 
  7039.714, 44.8, 16.303, 10.158, 56054.92, "", "", 8.33, "", "", "", "", 
  84.86, 0.949}, {"HKG", "Asia", "Hong Kong", "2021-02-09", 10693., 26., 26., 
  188., 2., 0.571, 1426.306, 3.468, 3.468, 25.077, 0.267, 0.076, "", "", "", 
  "", "", "", "", "", "", "", "", "", "", 72402., 9.657, "", "", 
  "tests performed", "", "", "", "", "", "", "", "", "", 71.3, 7.496988*^6, 
  7039.714, 44.8, 16.303, 10.158, 56054.92, "", "", 8.33, "", "", "", "", 
  84.86, 0.949}, {"HKG", "Asia", "Hong Kong", "2021-02-10", 10710., 17., 
  25.714, 189., 1., 0.571, 1428.574, 2.268, 3.43, 25.21, 0.133, 0.076, "", 
  "", "", "", "", "", "", "", "", "", "", "", "", 72402., 9.657, "", "", 
  "tests performed", "", "", "", "", "", "", "", "", "", 71.3, 7.496988*^6, 
  7039.714, 44.8, 16.303, 10.158, 56054.92, "", "", 8.33, "", "", "", "", 
  84.86, 0.949}, {"HKG", "Asia", "Hong Kong", "2021-02-11", 10731., 21., 
  25.571, 191., 2., 0.714, 1431.375, 2.801, 3.411, 25.477, 0.267, 0.095, "", 
  "", "", "", "", "", "", "", "", "", "", "", "", 72402., 9.657, "", "", 
  "tests performed", "", "", "", "", "", "", "", "", "", 71.3, 7.496988*^6, 
  7039.714, 44.8, 16.303, 10.158, 56054.92, "", "", 8.33, "", "", "", "", 
  84.86, 0.949}, {"HKG", "Asia", "Hong Kong", "2021-02-12", 10755., 24., 
  23.714, 192., 1., 0.857, 1434.576, 3.201, 3.163, 25.61, 0.133, 0.114, "", 
  "", "", "", "", "", "", "", "", "", "", "", "", 72402., 9.657, "", "", 
  "tests performed", "", "", "", "", "", "", "", "", "", 71.3, 7.496988*^6, 
  7039.714, 44.8, 16.303, 10.158, 56054.92, "", "", 8.33, "", "", "", "", 
  84.86, 0.949}, {"HKG", "Asia", "Hong Kong", "2021-02-13", 10767., 12., 
  22.714, 193., 1., 1., 1436.177, 1.601, 3.03, 25.744, 0.133, 0.133, "", "", 
  "", "", "", "", "", "", "", "", "", "", "", 72402., 9.657, "", "", 
  "tests performed", "", "", "", "", "", "", "", "", "", 71.3, 7.496988*^6, 
  7039.714, 44.8, 16.303, 10.158, 56054.92, "", "", 8.33, "", "", "", "", 
  84.86, 0.949}, {"HKG", "Asia", "Hong Kong", "2021-02-14", 10779., 12., 
  20.571, 193., 0., 1., 1437.777, 1.601, 2.744, 25.744, 0., 0.133, "", "", 
  "", "", "", "", "", "", "", "", "", "", "", 72402., 9.657, "", "", 
  "tests performed", "", "", "", "", "", "", "", "", "", 71.3, 7.496988*^6, 
  7039.714, 44.8, 16.303, 10.158, 56054.92, "", "", 8.33, "", "", "", "", 
  84.86, 0.949}, {"HKG", "Asia", "Hong Kong", "2021-02-15", 10788., 9., 
  17.286, 193., 0., 1., 1438.978, 1.2, 2.306, 25.744, 0., 0.133, "", "", "", 
  "", "", "", "", "", "", "", "", "", "", 72402., 9.657, "", "", 
  "tests performed", "", "", "", "", "", "", "", "", "", 71.3, 7.496988*^6, 
  7039.714, 44.8, 16.303, 10.158, 56054.92, "", "", 8.33, "", "", "", "", 
  84.86, 0.949}, {"HKG", "Asia", "Hong Kong", "2021-02-16", 10796., 8., 
  14.714, 195., 2., 1., 1440.045, 1.067, 1.963, 26.01, 0.267, 0.133, "", "", 
  "", "", "", "", "", "", "", "", "", "", "", 72402., 9.657, "", "", 
  "tests performed", "", "", "", "", "", "", "", "", "", 71.3, 7.496988*^6, 
  7039.714, 44.8, 16.303, 10.158, 56054.92, "", "", 8.33, "", "", "", "", 
  84.86, 0.949}, {"HKG", "Asia", "Hong Kong", "2021-02-17", 10812., 16., 
  14.571, 197., 2., 1.143, 1442.179, 2.134, 1.944, 26.277, 0.267, 0.152, "", 
  "", "", "", "", "", "", "", "", "", "", "", "", 72402., 9.657, "", "", 
  "tests performed", "", "", "", "", "", "", "", "", "", 71.3, 7.496988*^6, 
  7039.714, 44.8, 16.303, 10.158, 56054.92, "", "", 8.33, "", "", "", "", 
  84.86, 0.949}, {"HKG", "Asia", "Hong Kong", "2021-02-18", 10820., 8., 
  12.714, 197., 0., 0.857, 1443.246, 1.067, 1.696, 26.277, 0., 0.114, "", "", 
  "", "", "", "", "", "", "", "", "", "", "", 72402., 9.657, "", "", 
  "tests performed", "", "", "", "", "", "", "", "", "", 71.3, 7.496988*^6, 
  7039.714, 44.8, 16.303, 10.158, 56054.92, "", "", 8.33, "", "", "", "", 
  84.86, 0.949}, {"HKG", "Asia", "Hong Kong", "2021-02-19", 10833., 13., 
  11.143, 197., 0., 0.714, 1444.98, 1.734, 1.486, 26.277, 0., 0.095, "", "", 
  "", "", "", "", "", "", "", "", "", "", "", 72402., 9.657, "", "", 
  "tests performed", "", "", "", "", "", "", "", "", "", 71.3, 7.496988*^6, 
  7039.714, 44.8, 16.303, 10.158, 56054.92, "", "", 8.33, "", "", "", "", 
  84.86, 0.949}, {"HKG", "Asia", "Hong Kong", "2021-02-20", 10848., 15., 
  11.571, 197., 0., 0.571, 1446.981, 2.001, 1.543, 26.277, 0., 0.076, "", "", 
  "", "", "", "", "", "", "", "", "", "", "", 72402., 9.657, "", "", 
  "tests performed", "", "", "", "", "", "", "", "", "", 71.3, 7.496988*^6, 
  7039.714, 44.8, 16.303, 10.158, 56054.92, "", "", 8.33, "", "", "", "", 
  84.86, 0.949}, {"HKG", "Asia", "Hong Kong", "2021-02-21", 10868., 20., 
  12.714, 197., 0., 0.571, 1449.649, 2.668, 1.696, 26.277, 0., 0.076, "", "", 
  "", "", "", "", "", "", "", "", "", "", "", 72402., 9.657, "", "", 
  "tests performed", "", "", "", "", "", "", "", "", "", 71.3, 7.496988*^6, 
  7039.714, 44.8, 16.303, 10.158, 56054.92, "", "", 8.33, "", "", "", "", 
  84.86, 0.949}, {"HKG", "Asia", "Hong Kong", "2021-02-22", 10884., 16., 
  13.714, 197., 0., 0.571, 1451.783, 2.134, 1.829, 26.277, 0., 0.076, "", "", 
  "", "", "", "", "", "", "", "", "", "", "", 72402., 9.657, "", "", 
  "tests performed", 47., 47., "", "", "", 0., 0., "", "", 71.3, 7.496988*^6, 
  7039.714, 44.8, 16.303, 10.158, 56054.92, "", "", 8.33, "", "", "", "", 
  84.86, 0.949}, {"HKG", "Asia", "Hong Kong", "2021-02-23", 10896., 12., 
  14.286, 197., 0., 0.286, 1453.384, 1.601, 1.906, 26.277, 0., 0.038, "", "", 
  "", "", "", "", "", "", "", "", "", "", "", 72402., 9.657, "", "", 
  "tests performed", 579., 579., "", 532., 532., 0.01, 0.01, "", 71., 71.3, 
  7.496988*^6, 7039.714, 44.8, 16.303, 10.158, 56054.92, "", "", 8.33, "", 
  "", "", "", 84.86, 0.949}, {"HKG", "Asia", "Hong Kong", "2021-02-24", 
  10913., 17., 14.429, 198., 1., 0.143, 1455.651, 2.268, 1.925, 26.411, 
  0.133, 0.019, "", "", "", "", "", "", "", "", "", "", "", "", "", 72402., 
  9.657, "", "", "tests performed", 579., 579., "", 0., 266., 0.01, 0.01, "", 
  35., 71.3, 7.496988*^6, 7039.714, 44.8, 16.303, 10.158, 56054.92, "", "", 
  8.33, "", "", "", "", 84.86, 0.949}, {"HKG", "Asia", "Hong Kong", 
  "2021-02-25", 10926., 13., 15.143, 198., 0., 0.143, 1457.385, 1.734, 2.02, 
  26.411, 0., 0.019, "", "", "", "", "", "", "", "", "", "", "", "", "", 
  72402., 9.657, "", "", "tests performed", 579., 579., "", 0., 177., 0.01, 
  0.01, "", 24., 71.3, 7.496988*^6, 7039.714, 44.8, 16.303, 10.158, 56054.92, 
  "", "", 8.33, "", "", "", "", 84.86, 0.949}, 
 {"HKG", "Asia", "Hong Kong", "2021-02-26", 10950., 24., 16.714, 198., 0., 
  0.143, 1460.587, 3.201, 2.229, 26.411, 0., 0.019, "", "", "", "", "", "", 
  "", "", "", "", "", "", "", 72402., 9.657, "", "", "tests performed", 
  6645., 6645., "", 6066., 1650., 0.09, 0.09, "", 220., 71.3, 7.496988*^6, 
  7039.714, 44.8, 16.303, 10.158, 56054.92, "", "", 8.33, "", "", "", "", 
  84.86, 0.949}, {"HKG", "Asia", "Hong Kong", "2021-02-27", 10983., 33., 
  19.286, 198., 0., 0.143, 1464.988, 4.402, 2.572, 26.411, 0., 0.019, "", "", 
  "", "", "", "", "", "", "", "", "", "", "", 72402., 9.657, "", "", 
  "tests performed", 13685., 13685., "", 7040., 2728., 0.18, 0.18, "", 364., 
  71.3, 7.496988*^6, 7039.714, 44.8, 16.303, 10.158, 56054.92, "", "", 8.33, 
  "", "", "", "", 84.86, 0.949}, {"HKG", "Asia", "Hong Kong", "2021-02-28", 
  11005., 22., 19.571, 199., 1., 0.286, 1467.923, 2.935, 2.611, 26.544, 
  0.133, 0.038, "", "", "", "", "", "", "", "", "", "", 9.144334*^6, 
  1219.734, "", 72402., 9.657, 0., 3703.7, "tests performed", 20701., 20701., 
  "", 7016., 3442., 0.28, 0.28, "", 459., 71.3, 7.496988*^6, 7039.714, 44.8, 
  16.303, 10.158, 56054.92, "", "", 8.33, "", "", "", "", 84.86, 0.949}, 
 {"HKG", "Asia", "Hong Kong", "2021-03-01", 11019., 14., 19.286, 200., 1., 
  0.429, 1469.79, 1.867, 2.572, 26.677, 0.133, 0.057, "", "", "", "", "", "", 
  "", "", "", "", "", "", "", 74802., 9.978, "", "", "tests performed", 
  27109., 27109., "", 6408., 3866., 0.36, 0.36, "", 516., 71.3, 7.496988*^6, 
  7039.714, 44.8, 16.303, 10.158, 56054.92, "", "", 8.33, "", "", "", "", 
  84.86, 0.949}, {"HKG", "Asia", "Hong Kong", "2021-03-02", 11032., 13., 
  19.429, 200., 0., 0.429, 1471.524, 1.734, 2.592, 26.677, 0., 0.057, "", "", 
  "", "", "", "", "", "", "", "", "", "", "", 77203., 10.298, "", "", 
  "tests performed", 40180., 40180., "", 13071., 5657., 0.54, 0.54, "", 755., 
  71.3, 7.496988*^6, 7039.714, 44.8, 16.303, 10.158, 56054.92, "", "", 8.33, 
  "", "", "", "", 84.86, 0.949}, {"HKG", "Asia", "Hong Kong", "2021-03-03", 
  11046., 14., 19., 200., 0., 0.286, 1473.392, 1.867, 2.534, 26.677, 0., 
  0.038, "", "", "", "", "", "", "", "", "", "", "", "", "", 79603., 10.618, 
  "", "", "tests performed", 51848., 51846., 2., 11668., 7324., 0.69, 0.69, 
  0., 977., 71.3, 7.496988*^6, 7039.714, 44.8, 16.303, 10.158, 56054.92, "", 
  "", 8.33, "", "", "", "", 84.86, 0.949}, {"HKG", "Asia", "Hong Kong", 
  "2021-03-04", 11055., 9., 18.429, 201., 1., 0.429, 1474.592, 1.2, 2.458, 
  26.811, 0.133, 0.057, "", "", "", "", "", "", "", "", "", "", "", "", "", 
  82003., 10.938, "", "", "tests performed", 62237., 62235., 2., 10389., 
  8808., 0.83, 0.83, 0., 1175., 71.3, 7.496988*^6, 7039.714, 44.8, 16.303, 
  10.158, 56054.92, "", "", 8.33, "", "", "", "", 84.86, 0.949}, 
 {"HKG", "Asia", "Hong Kong", "2021-03-05", 11066., 11., 16.571, 201., 0., 
  0.429, 1476.059, 1.467, 2.21, 26.811, 0., 0.057, "", "", "", "", "", "", 
  "", "", "", "", "", "", "", 84404., 11.258, "", "", "tests performed", 
  72375., 72373., 2., 10138., 9390., 0.97, 0.97, 0., 1253., 71.3, 
  7.496988*^6, 7039.714, 44.8, 16.303, 10.158, 56054.92, "", "", 8.33, "", 
  "", "", "", 84.86, 0.949}, {"HKG", "Asia", "Hong Kong", "2021-03-06", 
  11074., 8., 13., 202., 1., 0.571, 1477.127, 1.067, 1.734, 26.944, 0.133, 
  0.076, "", "", "", "", "", "", "", "", "", "", "", "", "", 86804., 11.579, 
  "", "", "tests performed", 84033., 84030., 3., 11658., 10050., 1.12, 1.12, 
  0., 1341., 71.3, 7.496988*^6, 7039.714, 44.8, 16.303, 10.158, 56054.92, "", 
  "", 8.33, "", "", "", "", 84.86, 0.949}, {"HKG", "Asia", "Hong Kong", 
  "2021-03-07", 11090., 16., 12.143, 202., 0., 0.429, 1479.261, 2.134, 1.62, 
  26.944, 0., 0.057, "", "", "", "", "", "", "", "", "", "", "", "", "", 
  89205., 11.899, "", "", "tests performed", 93026., 93022., 4., 8993., 
  10332., 1.24, 1.24, 0., 1378., 71.3, 7.496988*^6, 7039.714, 44.8, 16.303, 
  10.158, 56054.92, "", "", 8.33, "", "", "", "", 84.86, 0.949}, 
 {"HKG", "Asia", "Hong Kong", "2021-03-08", 11099., 9., 11.429, 202., 0., 
  0.286, 1480.461, 1.2, 1.524, 26.944, 0., 0.038, "", "", "", "", "", "", "", 
  "", "", "", "", "", "", 89205., 11.899, "", "", "tests performed", 103852., 
  103848., 4., 10826., 10963., 1.39, 1.39, 0., 1462., 71.3, 7.496988*^6, 
  7039.714, 44.8, 16.303, 10.158, 56054.92, "", "", 8.33, "", "", "", "", 
  84.86, 0.949}, {"HKG", "Asia", "Hong Kong", "2021-03-09", 11120., 21., 
  12.571, 202., 0., 0.286, 1483.262, 2.801, 1.677, 26.944, 0., 0.038, "", "", 
  "", "", "", "", "", "", "", "", "", "", "", 89205., 11.899, "", "", 
  "tests performed", 113528., 113523., 5., 9676., 10478., 1.51, 1.51, 0., 
  1398., 71.3, 7.496988*^6, 7039.714, 44.8, 16.303, 10.158, 56054.92, "", "", 
  8.33, "", "", "", "", 84.86, 0.949}, {"HKG", "Asia", "Hong Kong", 
  "2021-03-10", 11128., 8., 11.714, 203., 1., 0.429, 1484.329, 1.067, 1.563, 
  27.078, 0.133, 0.057, "", "", "", "", "", "", "", "", "", "", "", "", "", 
  89205., 11.899, "", "", "tests performed", 130551., 130545., 6., 17023., 
  11243., 1.74, 1.74, 0., 1500., 71.3, 7.496988*^6, 7039.714, 44.8, 16.303, 
  10.158, 56054.92, "", "", 8.33, "", "", "", "", 84.86, 0.949}, 
 {"HKG", "Asia", "Hong Kong", "2021-03-11", 11150., 22., 13.571, 203., 0., 
  0.286, 1487.264, 2.935, 1.81, 27.078, 0., 0.038, "", "", "", "", "", "", 
  "", "", "", "", "", "", "", 89205., 11.899, "", "", "tests performed", 
  145911., 145905., 6., 15360., 11953., 1.95, 1.95, 0., 1594., 71.3, 
  7.496988*^6, 7039.714, 44.8, 16.303, 10.158, 56054.92, "", "", 8.33, "", 
  "", "", "", 84.86, 0.949}, {"HKG", "Asia", "Hong Kong", "2021-03-12", 
  11210., 60., 20.571, 203., 0., 0.286, 1495.267, 8.003, 2.744, 27.078, 0., 
  0.038, "", "", "", "", "", "", "", "", "", "", "", "", "", 89205., 11.899, 
  "", "", "tests performed", 162233., 162227., 6., 16322., 12837., 2.16, 
  2.16, 0., 1712., 71.3, 7.496988*^6, 7039.714, 44.8, 16.303, 10.158, 
  56054.92, "", "", 8.33, "", "", "", "", 84.86, 0.949}, 
 {"HKG", "Asia", "Hong Kong", "2021-03-13", 11257., 47., 26.143, 203., 0., 
  0.143, 1501.536, 6.269, 3.487, 27.078, 0., 0.019, "", "", "", "", "", "", 
  "", "", "", "", "", "", "", 89205., 11.899, "", "", "tests performed", 
  177114., 177107., 7., 14881., 13297., 2.36, 2.36, 0., 1774., 71.3, 
  7.496988*^6, 7039.714, 44.8, 16.303, 10.158, 56054.92, "", "", 8.33, "", 
  "", "", "", 84.86, 0.949}, {"HKG", "Asia", "Hong Kong", "2021-03-14", 
  11281., 24., 27.286, 203., 0., 0.143, 1504.738, 3.201, 3.64, 27.078, 0., 
  0.019, "", "", "", "", "", "", "", "", "", "", "", "", "", 89205., 11.899, 
  "", "", "tests performed", 190734., 190727., 7., 13620., 13958., 2.54, 
  2.54, 0., 1862., 71.3, 7.496988*^6, 7039.714, 44.8, 16.303, 10.158, 
  56054.92, "", "", 8.33, "", "", "", "", 84.86, 0.949}, 
 {"HKG", "Asia", "Hong Kong", "2021-03-15", 11311., 30., 30.286, 203., 0., 
  0.143, 1508.739, 4.002, 4.04, 27.078, 0., 0.019, "", "", "", "", "", "", 
  "", "", "", "", "", "", "", 89205., 11.899, "", "", "tests performed", 
  206097., 206090., 7., 15363., 14606., 2.75, 2.75, 0., 1948., 71.3, 
  7.496988*^6, 7039.714, 44.8, 16.303, 10.158, 56054.92, "", "", 8.33, "", 
  "", "", "", 84.86, 0.949}, {"HKG", "Asia", "Hong Kong", "2021-03-16", 
  11329., 18., 29.857, 203., 0., 0.143, 1511.14, 2.401, 3.983, 27.078, 0., 
  0.019, "", "", "", "", "", "", "", "", "", "", "", "", "", 89205., 11.899, 
  "", "", "tests performed", 229424., 229417., 7., 23327., 16557., 3.06, 
  3.06, 0., 2208., 71.3, 7.496988*^6, 7039.714, 44.8, 16.303, 10.158, 
  56054.92, "", "", 8.33, "", "", "", "", 84.86, 0.949}, 
 {"HKG", "Asia", "Hong Kong", "2021-03-17", 11340., 11., 30.286, 203., 0., 
  0., 1512.607, 1.467, 4.04, 27.078, 0., 0., "", "", "", "", "", "", "", "", 
  "", "", "", "", "", 89205., 11.899, "", "", "tests performed", 254023., 
  254016., 7., 24599., 17639., 3.39, 3.39, 0., 2353., 71.3, 7.496988*^6, 
  7039.714, 44.8, 16.303, 10.158, 56054.92, "", "", 8.33, "", "", "", "", 
  84.86, 0.949}, {"HKG", "Asia", "Hong Kong", "2021-03-18", 11350., 10., 
  28.571, 203., 0., 0., 1513.941, 1.334, 3.811, 27.078, 0., 0., "", "", "", 
  "", "", "", "", "", "", "", "", "", "", 89205., 11.899, "", "", 
  "tests performed", 276649., 276642., 7., 22626., 18677., 3.69, 3.69, 0., 
  2491., 71.3, 7.496988*^6, 7039.714, 44.8, 16.303, 10.158, 56054.92, "", "", 
  8.33, "", "", "", "", 84.86, 0.949}, {"HKG", "Asia", "Hong Kong", 
  "2021-03-19", 11363., 13., 21.857, 203., 0., 0., 1515.675, 1.734, 2.915, 
  27.078, 0., 0., "", "", "", "", "", "", "", "", "", "", "", "", "", 89205., 
  11.899, "", "", "tests performed", 304255., 304248., 7., 27606., 20289., 
  4.06, 4.06, 0., 2706., 71.3, 7.496988*^6, 7039.714, 44.8, 16.303, 10.158, 
  56054.92, "", "", 8.33, "", "", "", "", 84.86, 0.949}, 
 {"HKG", "Asia", "Hong Kong", "2021-03-20", 11371., 8., 16.286, 203., 0., 0., 
  1516.742, 1.067, 2.172, 27.078, 0., 0., "", "", "", "", "", "", "", "", "", 
  "", "", "", "", 89205., 11.899, "", "", "tests performed", 330624., 
  330617., 7., 26369., 21930., 4.41, 4.41, 0., 2925., 71.3, 7.496988*^6, 
  7039.714, 44.8, 16.303, 10.158, 56054.92, "", "", 8.33, "", "", "", "", 
  84.86, 0.949}, {"HKG", "Asia", "Hong Kong", "2021-03-21", 11379., 8., 14., 
  203., 0., 0., 1517.81, 1.067, 1.867, 27.078, 0., 0., "", "", "", "", "", 
  "", "", "", "", "", "", "", "", 89205., 11.899, "", "", "tests performed", 
  354445., 354438., 7., 23821., 23387., 4.73, 4.73, 0., 3120., 71.3, 
  7.496988*^6, 7039.714, 44.8, 16.303, 10.158, 56054.92, "", "", 8.33, "", 
  "", "", "", 84.86, 0.949}, {"HKG", "Asia", "Hong Kong", "2021-03-22", 
  11397., 18., 12.286, 203., 0., 0., 1520.211, 2.401, 1.639, 27.078, 0., 0., 
  "", "", "", "", "", "", "", "", "", "", "", "", "", 89205., 11.899, "", "", 
  "tests performed", 379699., 379649., 50., 25254., 24800., 5.06, 5.06, 0., 
  3308., 71.3, 7.496988*^6, 7039.714, 44.8, 16.303, 10.158, 56054.92, "", "", 
  8.33, "", "", "", "", 84.86, 0.949}, {"HKG", "Asia", "Hong Kong", 
  "2021-03-23", 11409., 12., 11.429, 204., 1., 0.143, 1521.811, 1.601, 1.524, 
  27.211, 0.133, 0.019, "", "", "", "", "", "", "", "", "", "", "", "", "", 
  89205., 11.899, "", "", "tests performed", 403531., 403086., 445., 23832., 
  24872., 5.38, 5.38, 0.01, 3318., 71.3, 7.496988*^6, 7039.714, 44.8, 16.303, 
  10.158, 56054.92, "", "", 8.33, "", "", "", "", 84.86, 0.949}, 
 {"HKG", "Asia", "Hong Kong", "2021-03-24", 11419., 10., 11.286, 204., 0., 
  0.143, 1523.145, 1.334, 1.505, 27.211, 0., 0.019, "", "", "", "", "", "", 
  "", "", "", "", "", "", "", 89205., 11.899, "", "", "tests performed", 
  413306., 412829., 477., 9775., 22755., 5.51, 5.51, 0.01, 3035., 71.3, 
  7.496988*^6, 7039.714, 44.8, 16.303, 10.158, 56054.92, "", "", 8.33, "", 
  "", "", "", 84.86, 0.949}, {"HKG", "Asia", "Hong Kong", "2021-03-25", 
  11428., 9., 11.143, 204., 0., 0.143, 1524.346, 1.2, 1.486, 27.211, 0., 
  0.019, "", "", "", "", "", "", "", "", "", "", "", "", "", 89205., 11.899, 
  "", "", "tests performed", 421526., 421021., 505., 8220., 20697., 5.62, 
  5.62, 0.01, 2761., 71.3, 7.496988*^6, 7039.714, 44.8, 16.303, 10.158, 
  56054.92, "", "", 8.33, "", "", "", "", 84.86, 0.949}, 
 {"HKG", "Asia", "Hong Kong", "2021-03-26", 11439., 11., 10.857, 205., 1., 
  0.286, 1525.813, 1.467, 1.448, 27.344, 0.133, 0.038, "", "", "", "", "", 
  "", "", "", "", "", "", "", "", 89205., 11.899, "", "", "tests performed", 
  435243., 429540., 5703., 13717., 18713., 5.81, 5.73, 0.08, 2496., 71.3, 
  7.496988*^6, 7039.714, 44.8, 16.303, 10.158, 56054.92, "", "", 8.33, "", 
  "", "", "", 84.86, 0.949}, {"HKG", "Asia", "Hong Kong", "2021-03-27", 
  11445., 6., 10.571, 205., 0., 0.286, 1526.613, 0.8, 1.41, 27.344, 0., 
  0.038, "", "", "", "", "", "", "", "", "", "", "", "", "", 89205., 11.899, 
  "", "", "tests performed", 449283., 437272., 12011., 14040., 16951., 5.99, 
  5.83, 0.16, 2261., 71.3, 7.496988*^6, 7039.714, 44.8, 16.303, 10.158, 
  56054.92, "", "", 8.33, "", "", "", "", 84.86, 0.949}, 
 {"HKG", "Asia", "Hong Kong", "2021-03-28", 11446., 1., 9.571, 205., 0., 
  0.286, 1526.746, 0.133, 1.277, 27.344, 0., 0.038, "", "", "", "", "", "", 
  "", "", "", "", "", "", "", 89205., 11.899, "", "", "tests performed", 
  462457., 443907., 18550., 13174., 15430., 6.17, 5.92, 0.25, 2058., 71.3, 
  7.496988*^6, 7039.714, 44.8, 16.303, 10.158, 56054.92, "", "", 8.33, "", 
  "", "", "", 84.86, 0.949}, {"HKG", "Asia", "Hong Kong", "2021-03-29", 
  11454., 8., 8.143, 205., 0., 0.286, 1527.814, 1.067, 1.086, 27.344, 0., 
  0.038, "", "", "", "", "", "", "", "", "", "", "", "", "", 89205., 11.899, 
  "", "", "tests performed", 475128., 450525., 24603., 12671., 13633., 6.34, 
  6.01, 0.33, 1818., 71.3, 7.496988*^6, 7039.714, 44.8, 16.303, 10.158, 
  56054.92, "", "", 8.33, "", "", "", "", 84.86, 0.949}, 
 {"HKG", "Asia", "Hong Kong", "2021-03-30", 11461., 7., 7.429, 205., 0., 
  0.143, 1528.747, 0.934, 0.991, 27.344, 0., 0.019, "", "", "", "", "", "", 
  "", "", "", "", "", "", "", 89205., 11.899, "", "", "tests performed", 
  490326., 455933., 34393., 15198., 12399., 6.54, 6.08, 0.46, 1654., 71.3, 
  7.496988*^6, 7039.714, 44.8, 16.303, 10.158, 56054.92, "", "", 8.33, "", 
  "", "", "", 84.86, 0.949}, {"HKG", "Asia", "Hong Kong", "2021-03-31", 
  11467., 6., 6.857, 205., 0., 0.143, 1529.548, 0.8, 0.915, 27.344, 0., 
  0.019, "", "", "", "", "", "", "", "", "", "", 1.1909677*^7, 1588.595, "", 
  89205., 11.899, 0., 5882.4, "tests performed", 505105., 461066., 44039., 
  14779., 13114., 6.74, 6.15, 0.59, 1749., 71.3, 7.496988*^6, 7039.714, 44.8, 
  16.303, 10.158, 56054.92, "", "", 8.33, "", "", "", "", 84.86, 0.949}, 
 {"HKG", "Asia", "Hong Kong", "2021-04-01", 11480., 13., 7.429, 205., 0., 
  0.143, 1531.282, 1.734, 0.991, 27.344, 0., 0.019, "", "", "", "", "", "", 
  "", "", "", "", "", "", "", 87885., 11.723, "", "", "tests performed", 
  520382., 466289., 54093., 15277., 14122., 6.94, 6.22, 0.72, 1884., 71.3, 
  7.496988*^6, 7039.714, 44.8, 16.303, 10.158, 56054.92, "", "", 8.33, "", 
  "", "", "", 84.86, 0.949}, {"HKG", "Asia", "Hong Kong", "2021-04-02", 
  11499., 19., 8.571, 205., 0., 0., 1533.816, 2.534, 1.143, 27.344, 0., 0., 
  "", "", "", "", "", "", "", "", "", "", "", "", "", 86566., 11.547, "", "", 
  "tests performed", 531242., 471432., 59810., 10860., 13714., 7.09, 6.29, 
  0.8, 1829., 71.3, 7.496988*^6, 7039.714, 44.8, 16.303, 10.158, 56054.92, 
  "", "", 8.33, "", "", "", "", 84.86, 0.949}, 
 {"HKG", "Asia", "Hong Kong", "2021-04-03", 11501., 2., 8., 205., 0., 0., 
  1534.083, 0.267, 1.067, 27.344, 0., 0., "", "", "", "", "", "", "", "", "", 
  "", "", "", "", 85246., 11.371, "", "", "tests performed", 543991., 
  475057., 68934., 12749., 13530., 7.26, 6.34, 0.92, 1805., 71.3, 
  7.496988*^6, 7039.714, 44.8, 16.303, 10.158, 56054.92, "", "", 8.33, "", 
  "", "", "", 84.86, 0.949}, {"HKG", "Asia", "Hong Kong", "2021-04-04", 
  11508., 7., 8.857, 205., 0., 0., 1535.016, 0.934, 1.181, 27.344, 0., 0., 
  "", "", "", "", "", "", "", "", "", "", "", "", "", 83927., 11.195, "", "", 
  "tests performed", 556075., 478886., 77189., 12084., 13374., 7.42, 6.39, 
  1.03, 1784., 71.3, 7.496988*^6, 7039.714, 44.8, 16.303, 10.158, 56054.92, 
  "", "", 8.33, "", "", "", "", 84.86, 0.949}, 
 {"HKG", "Asia", "Hong Kong", "2021-04-05", 11524., 16., 10., 205., 0., 0., 
  1537.151, 2.134, 1.334, 27.344, 0., 0., "", "", "", "", "", "", "", "", "", 
  "", "", "", "", 82607., 11.019, "", "", "tests performed", 577241., 
  486986., 90255., 21166., 14588., 7.7, 6.5, 1.2, 1946., 71.3, 7.496988*^6, 
  7039.714, 44.8, 16.303, 10.158, 56054.92, "", "", 8.33, "", "", "", "", 
  84.86, 0.949}, {"HKG", "Asia", "Hong Kong", "2021-04-06", 11531., 7., 10., 
  205., 0., 0., 1538.084, 0.934, 1.334, 27.344, 0., 0., "", "", "", "", "", 
  "", "", "", "", "", "", "", "", 81288., 10.843, "", "", "tests performed", 
  616009., 502705., 113304., 38768., 17955., 8.22, 6.71, 1.51, 2395., 71.3, 
  7.496988*^6, 7039.714, 44.8, 16.303, 10.158, 56054.92, "", "", 8.33, "", 
  "", "", "", 84.86, 0.949}, {"HKG", "Asia", "Hong Kong", "2021-04-07", 
  11539., 8., 10.286, 205., 0., 0., 1539.151, 1.067, 1.372, 27.344, 0., 0., 
  "", "", "", "", "", "", "", "", "", "", "", "", "", 79969., 10.667, "", "", 
  "tests performed", 659795., 516035., 143760., 43786., 22099., 8.8, 6.88, 
  1.92, 2948., 71.3, 7.496988*^6, 7039.714, 44.8, 16.303, 10.158, 56054.92, 
  "", "", 8.33, "", "", "", "", 84.86, 0.949}, 
 {"HKG", "Asia", "Hong Kong", "2021-04-08", 11549., 10., 9.857, 205., 0., 0., 
  1540.485, 1.334, 1.315, 27.344, 0., 0., "", "", "", "", "", "", "", "", "", 
  "", "", "", "", 79969., 10.667, "", "", "tests performed", 700313., 
  529492., 170821., 40518., 25704., 9.34, 7.06, 2.28, 3429., 71.3, 
  7.496988*^6, 7039.714, 44.8, 16.303, 10.158, 56054.92, "", "", 8.33, "", 
  "", "", "", 84.86, 0.949}, {"HKG", "Asia", "Hong Kong", "2021-04-09", 
  11563., 14., 9.143, 207., 2., 0.286, 1542.353, 1.867, 1.22, 27.611, 0.267, 
  0.038, "", "", "", "", "", "", "", "", "", "", "", "", "", 79969., 10.667, 
  "", "", "tests performed", 745045., 543643., 201402., 44732., 30543., 9.94, 
  7.25, 2.69, 4074., 71.3, 7.496988*^6, 7039.714, 44.8, 16.303, 10.158, 
  56054.92, "", "", 8.33, "", "", "", "", 84.86, 0.949}, 
 {"HKG", "Asia", "Hong Kong", "2021-04-10", 11568., 5., 9.571, 207., 0., 
  0.286, 1543.02, 0.667, 1.277, 27.611, 0., 0.038, "", "", "", "", "", "", 
  "", "", "", "", "", "", "", 79969., 10.667, "", "", "tests performed", 
  791560., 559944., 231616., 46515., 35367., 10.56, 7.47, 3.09, 4717., 71.3, 
  7.496988*^6, 7039.714, 44.8, 16.303, 10.158, 56054.92, "", "", 8.33, "", 
  "", "", "", 84.86, 0.949}, {"HKG", "Asia", "Hong Kong", "2021-04-11", 
  11581., 13., 10.429, 207., 0., 0.286, 1544.754, 1.734, 1.391, 27.611, 0., 
  0.038, "", "", "", "", "", "", "", "", "", "", "", "", "", 79969., 10.667, 
  "", "", "tests performed", 834902., 578954., 255948., 43342., 39832., 
  11.14, 7.72, 3.41, 5313., 71.3, 7.496988*^6, 7039.714, 44.8, 16.303, 
  10.158, 56054.92, "", "", 8.33, "", "", "", "", 84.86, 0.949}, 
 {"HKG", "Asia", "Hong Kong", "2021-04-12", 11594., 13., 10., 207., 0., 
  0.286, 1546.488, 1.734, 1.334, 27.611, 0., 0.038, "", "", "", "", "", "", 
  "", "", "", "", "", "", "", 79969., 10.667, "", "", "tests performed", 
  878252., 597569., 280683., 43350., 43002., 11.71, 7.97, 3.74, 5736., 71.3, 
  7.496988*^6, 7039.714, 44.8, 16.303, 10.158, 56054.92, "", "", 8.33, "", 
  "", "", "", 84.86, 0.949}, {"HKG", "Asia", "Hong Kong", "2021-04-13", 
  11607., 13., 10.857, 208., 1., 0.429, 1548.222, 1.734, 1.448, 27.744, 
  0.133, 0.057, "", "", "", "", "", "", "", "", "", "", "", "", "", 79969., 
  10.667, "", "", "tests performed", 918962., 615424., 303538., 40710., 
  43279., 12.26, 8.21, 4.05, 5773., 71.3, 7.496988*^6, 7039.714, 44.8, 
  16.303, 10.158, 56054.92, "", "", 8.33, "", "", "", "", 84.86, 0.949}, 
 {"HKG", "Asia", "Hong Kong", "2021-04-14", 11612., 5., 10.429, 209., 1., 
  0.571, 1548.889, 0.667, 1.391, 27.878, 0.133, 0.076, "", "", "", "", "", 
  "", "", "", "", "", "", "", "", 79969., 10.667, "", "", "tests performed", 
  951119., 632375., 318744., 32157., 41618., 12.69, 8.44, 4.25, 5551., 71.3, 
  7.496988*^6, 7039.714, 44.8, 16.303, 10.158, 56054.92, "", "", 8.33, "", 
  "", "", "", 84.86, 0.949}, {"HKG", "Asia", "Hong Kong", "2021-04-15", 
  11618., 6., 9.857, 209., 0., 0.571, 1549.689, 0.8, 1.315, 27.878, 0., 
  0.076, "", "", "", "", "", "", "", "", "", "", "", "", "", 79969., 10.667, 
  "", "", "tests performed", 981102., 649011., 332091., 29983., 40113., 
  13.09, 8.66, 4.43, 5351., 71.3, 7.496988*^6, 7039.714, 44.8, 16.303, 
  10.158, 56054.92, "", "", 8.33, "", "", "", "", 84.86, 0.949}, 
 {"HKG", "Asia", "Hong Kong", "2021-04-16", 11635., 17., 10.286, 209., 0., 
  0.286, 1551.957, 2.268, 1.372, 27.878, 0., 0.038, "", "", "", "", "", "", 
  "", "", "", "", "", "", "", 79969., 10.667, "", "", "tests performed", 
  1.017855*^6, 671895., 345960., 36753., 38973., 13.58, 8.96, 4.61, 5198., 
  71.3, 7.496988*^6, 7039.714, 44.8, 16.303, 10.158, 56054.92, "", "", 8.33, 
  "", "", "", "", 84.86, 0.949}, {"HKG", "Asia", "Hong Kong", "2021-04-17", 
  11653., 18., 12.143, 209., 0., 0.286, 1554.358, 2.401, 1.62, 27.878, 0., 
  0.038, "", "", "", "", "", "", "", "", "", "", "", "", "", 79969., 10.667, 
  "", "", "tests performed", 1.05728*^6, 697344., 359936., 39425., 37960., 
  14.1, 9.3, 4.8, 5063., 71.3, 7.496988*^6, 7039.714, 44.8, 16.303, 10.158, 
  56054.92, "", "", 8.33, "", "", "", "", 84.86, 0.949}, 
 {"HKG", "Asia", "Hong Kong", "2021-04-18", 11683., 30., 14.571, 209., 0., 
  0.286, 1558.359, 4.002, 1.944, 27.878, 0., 0.038, "", "", "", "", "", "", 
  "", "", "", "", "", "", "", 79969., 10.667, "", "", "tests performed", 
  1.091111*^6, 719913., 371198., 33831., 36601., 14.55, 9.6, 4.95, 4882., 
  71.3, 7.496988*^6, 7039.714, 44.8, 16.303, 10.158, 56054.92, "", "", 8.33, 
  "", "", "", "", 84.86, 0.949}, {"HKG", "Asia", "Hong Kong", "2021-04-19", 
  11695., 12., 14.429, 209., 0., 0.286, 1559.96, 1.601, 1.925, 27.878, 0., 
  0.038, "", "", "", "", "", "", "", "", "", "", "", "", "", 79969., 10.667, 
  "", "", "tests performed", 1.123581*^6, 741401., 382180., 32470., 35047., 
  14.99, 9.89, 5.1, 4675., 71.3, 7.496988*^6, 7039.714, 44.8, 16.303, 10.158, 
  56054.92, "", "", 8.33, "", "", "", "", 84.86, 0.949}, 
 {"HKG", "Asia", "Hong Kong", "2021-04-20", 11703., 8., 13.714, 209., 0., 
  0.143, 1561.027, 1.067, 1.829, 27.878, 0., 0.019, "", "", "", "", "", "", 
  "", "", "", "", "", "", "", 79969., 10.667, "", "", "tests performed", 
  1.149663*^6, 758689., 390974., 26082., 32957., 15.33, 10.12, 5.22, 4396., 
  71.3, 7.496988*^6, 7039.714, 44.8, 16.303, 10.158, 56054.92, "", "", 8.33, 
  "", "", "", "", 84.86, 0.949}, {"HKG", "Asia", "Hong Kong", "2021-04-21", 
  11704., 1., 13.143, 209., 0., 0., 1561.16, 0.133, 1.753, 27.878, 0., 0., 
  "", "", "", "", "", "", "", "", "", "", "", "", "", 79969., 10.667, "", "", 
  "tests performed", 1.173102*^6, 773900., 399202., 23439., 31712., 15.65, 
  10.32, 5.32, 4230., 71.3, 7.496988*^6, 7039.714, 44.8, 16.303, 10.158, 
  56054.92, "", "", 8.33, "", "", "", "", 84.86, 0.949}, 
 {"HKG", "Asia", "Hong Kong", "2021-04-22", 11718., 14., 14.286, 209., 0., 
  0., 1563.028, 1.867, 1.906, 27.878, 0., 0., "", "", "", "", "", "", "", "", 
  "", "", "", "", "", 79969., 10.667, "", "", "tests performed", 1.196653*^6, 
  789293., 407360., 23551., 30793., 15.96, 10.53, 5.43, 4107., 71.3, 
  7.496988*^6, 7039.714, 44.8, 16.303, 10.158, 56054.92, "", "", 8.33, "", 
  "", "", "", 84.86, 0.949}, {"HKG", "Asia", "Hong Kong", "2021-04-23", 
  11727., 9., 13.143, 209., 0., 0., 1564.228, 1.2, 1.753, 27.878, 0., 0., "", 
  "", "", "", "", "", "", "", "", "", "", "", "", 79969., 10.667, "", "", 
  "tests performed", 1.222885*^6, 806740., 416145., 26232., 29290., 16.31, 
  10.76, 5.55, 3907., 71.3, 7.496988*^6, 7039.714, 44.8, 16.303, 10.158, 
  56054.92, "", "", 8.33, "", "", "", "", 84.86, 0.949}, 
 {"HKG", "Asia", "Hong Kong", "2021-04-24", 11730., 3., 11., 209., 0., 0., 
  1564.628, 0.4, 1.467, 27.878, 0., 0., "", "", "", "", "", "", "", "", "", 
  "", "", "", "", 79969., 10.667, "", "", "tests performed", 1.253072*^6, 
  828268., 424804., 30187., 27970., 16.71, 11.05, 5.67, 3731., 71.3, 
  7.496988*^6, 7039.714, 44.8, 16.303, 10.158, 56054.92, "", "", 8.33, "", 
  "", "", "", 84.86, 0.949}, {"HKG", "Asia", "Hong Kong", "2021-04-25", 
  11736., 6., 7.571, 209., 0., 0., 1565.429, 0.8, 1.01, 27.878, 0., 0., "", 
  "", "", "", "", "", "", "", "", "", "", "", "", 79969., 10.667, "", "", 
  "tests performed", 1.275183*^6, 842695., 432488., 22111., 26296., 17.01, 
  11.24, 5.77, 3508., 71.3, 7.496988*^6, 7039.714, 44.8, 16.303, 10.158, 
  56054.92, "", "", 8.33, "", "", "", "", 84.86, 0.949}, 
 {"HKG", "Asia", "Hong Kong", "2021-04-26", 11740., 4., 6.429, 209., 0., 0., 
  1565.962, 0.534, 0.857, 27.878, 0., 0., "", "", "", "", "", "", "", "", "", 
  "", "", "", "", 79969., 10.667, "", "", "tests performed", 1.302206*^6, 
  859953., 442253., 27023., 25518., 17.37, 11.47, 5.9, 3404., 71.3, 
  7.496988*^6, 7039.714, 44.8, 16.303, 10.158, 56054.92, "", "", 8.33, "", 
  "", "", "", 84.86, 0.949}, {"HKG", "Asia", "Hong Kong", "2021-04-27", 
  11748., 8., 6.429, 209., 0., 0., 1567.029, 1.067, 0.857, 27.878, 0., 0., 
  "", "", "", "", "", "", "", "", "", "", "", "", "", 79969., 10.667, "", "", 
  "tests performed", 1.326874*^6, 872396., 454478., 24668., 25316., 17.7, 
  11.64, 6.06, 3377., 71.3, 7.496988*^6, 7039.714, 44.8, 16.303, 10.158, 
  56054.92, "", "", 8.33, "", "", "", "", 84.86, 0.949}, 
 {"HKG", "Asia", "Hong Kong", "2021-04-28", 11755., 7., 7.286, 209., 0., 0., 
  1567.963, 0.934, 0.972, 27.878, 0., 0., "", "", "", "", "", "", "", "", "", 
  "", "", "", "", 79969., 10.667, "", "", "tests performed", 1.351759*^6, 
  884186., 467573., 24885., 25522., 18.03, 11.79, 6.24, 3404., 71.3, 
  7.496988*^6, 7039.714, 44.8, 16.303, 10.158, 56054.92, "", "", 8.33, "", 
  "", "", "", 84.86, 0.949}, {"HKG", "Asia", "Hong Kong", "2021-04-29", 
  11770., 15., 7.429, 209., 0., 0., 1569.964, 2.001, 0.991, 27.878, 0., 0., 
  "", "", "", "", "", "", "", "", "", "", "", "", "", 79969., 10.667, "", "", 
  "tests performed", 1.377514*^6, 897027., 480487., 25755., 25837., 18.37, 
  11.97, 6.41, 3446., 71.3, 7.496988*^6, 7039.714, 44.8, 16.303, 10.158, 
  56054.92, "", "", 8.33, "", "", "", "", 84.86, 0.949}, 
 {"HKG", "Asia", "Hong Kong", "2021-04-30", 11774., 4., 6.714, 209., 0., 0., 
  1570.497, 0.534, 0.896, 27.878, 0., 0., "", "", "", "", "", "", "", "", "", 
  "", 1.4308733*^7, 1908.598, "", 79969., 10.667, 0., 7692.3, 
  "tests performed", 1.413783*^6, 916332., 497451., 36269., 27271., 18.86, 
  12.22, 6.64, 3638., 71.3, 7.496988*^6, 7039.714, 44.8, 16.303, 10.158, 
  56054.92, "", "", 8.33, "", "", "", "", 84.86, 0.949}, 
 {"HKG", "Asia", "Hong Kong", "2021-05-01", 11782., 8., 7.429, 210., 1., 
  0.143, 1571.564, 1.067, 0.991, 28.011, 0.133, 0.019, "", "", "", "", "", 
  "", "", "", "", "", "", "", "", 87603., 11.685, "", "", "tests performed", 
  1.454422*^6, 936411., 518011., 40639., 28764., 19.4, 12.49, 6.91, 3837., 
  71.3, 7.496988*^6, 7039.714, 44.8, 16.303, 10.158, 56054.92, "", "", 8.33, 
  "", "", "", "", 84.86, 0.949}, {"HKG", "Asia", "Hong Kong", "2021-05-02", 
  11784., 2., 6.857, 210., 0., 0.143, 1571.831, 0.267, 0.915, 28.011, 0., 
  0.019, "", "", "", "", "", "", "", "", "", "", "", "", "", 95238., 12.704, 
  "", "", "tests performed", 1.49194*^6, 952162., 539778., 37518., 30965., 
  19.9, 12.7, 7.2, 4130., 71.3, 7.496988*^6, 7039.714, 44.8, 16.303, 10.158, 
  56054.92, "", "", 8.33, "", "", "", "", 84.86, 0.949}, 
 {"HKG", "Asia", "Hong Kong", "2021-05-03", 11786., 2., 6.571, 210., 0., 
  0.143, 1572.098, 0.267, 0.877, 28.011, 0., 0.019, "", "", "", "", "", "", 
  "", "", "", "", "", "", "", 102872., 13.722, "", "", "tests performed", 
  1.529663*^6, 971952., 557711., 37723., 32494., 20.4, 12.96, 7.44, 4334., 
  71.3, 7.496988*^6, 7039.714, 44.8, 16.303, 10.158, 56054.92, "", "", 8.33, 
  "", "", "", "", 84.86, 0.949}, {"HKG", "Asia", "Hong Kong", "2021-05-04", 
  11790., 4., 6., 210., 0., 0.143, 1572.632, 0.534, 0.8, 28.011, 0., 0.019, 
  "", "", "", "", "", "", "", "", "", "", "", "", "", 110507., 14.74, "", "", 
  "tests performed", 1.562847*^6, 989784., 573063., 33184., 33710., 20.85, 
  13.2, 7.64, 4496., 71.3, 7.496988*^6, 7039.714, 44.8, 16.303, 10.158, 
  56054.92, "", "", 8.33, "", "", "", "", 84.86, 0.949}, 
 {"HKG", "Asia", "Hong Kong", "2021-05-05", 11796., 6., 5.857, 210., 0., 
  0.143, 1573.432, 0.8, 0.781, 28.011, 0., 0.019, "", "", "", "", "", "", "", 
  "", "", "", "", "", "", 118142., 15.759, "", "", "tests performed", 
  1.593624*^6, 1.005446*^6, 588178., 30777., 34552., 21.26, 13.41, 7.85, 
  4609., 71.3, 7.496988*^6, 7039.714, 44.8, 16.303, 10.158, 56054.92, "", "", 
  8.33, "", "", "", "", 84.86, 0.949}, {"HKG", "Asia", "Hong Kong", 
  "2021-05-06", 11798., 2., 4., 210., 0., 0.143, 1573.699, 0.267, 0.534, 
  28.011, 0., 0.019, "", "", "", "", "", "", "", "", "", "", "", "", "", 
  125776., 16.777, "", "", "tests performed", 1.624064*^6, 1.021242*^6, 
  602822., 30440., 35221., 21.66, 13.62, 8.04, 4698., 71.3, 7.496988*^6, 
  7039.714, 44.8, 16.303, 10.158, 56054.92, "", "", 8.33, "", "", "", "", 
  84.86, 0.949}, {"HKG", "Asia", "Hong Kong", "2021-05-07", 11801., 3., 
  3.857, 210., 0., 0.143, 1574.099, 0.4, 0.514, 28.011, 0., 0.019, "", "", 
  "", "", "", "", "", "", "", "", "", "", "", 133411., 17.795, "", "", 
  "tests performed", 1.662373*^6, 1.038386*^6, 623987., 38309., 35513., 
  22.17, 13.85, 8.32, 4737., 71.3, 7.496988*^6, 7039.714, 44.8, 16.303, 
  10.158, 56054.92, "", "", 8.33, "", "", "", "", 84.86, 0.949}, 
 {"HKG", "Asia", "Hong Kong", "2021-05-08", 11806., 5., 3.429, 210., 0., 0., 
  1574.766, 0.667, 0.457, 28.011, 0., 0., "", "", "", "", "", "", "", "", "", 
  "", "", "", "", 133411., 17.795, "", "", "tests performed", 1.70446*^6, 
  1.055538*^6, 648922., 42087., 35720., 22.74, 14.08, 8.66, 4765., 71.3, 
  7.496988*^6, 7039.714, 44.8, 16.303, 10.158, 56054.92, "", "", 8.33, "", 
  "", "", "", 84.86, 0.949}, {"HKG", "Asia", "Hong Kong", "2021-05-09", 
  11807., 1., 3.286, 210., 0., 0., 1574.899, 0.133, 0.438, 28.011, 0., 0., 
  "", "", "", "", "", "", "", "", "", "", "", "", "", 133411., 17.795, "", 
  "", "tests performed", 1.741679*^6, 1.071479*^6, 670200., 37219., 35677., 
  23.23, 14.29, 8.94, 4759., 71.3, 7.496988*^6, 7039.714, 44.8, 16.303, 
  10.158, 56054.92, "", "", 8.33, "", "", "", "", 84.86, 0.949}, 
 {"HKG", "Asia", "Hong Kong", "2021-05-10", 11811., 4., 3.571, 210., 0., 0., 
  1575.433, 0.534, 0.476, 28.011, 0., 0., "", "", "", "", "", "", "", "", "", 
  "", "", "", "", 133411., 17.795, "", "", "tests performed", 1.776566*^6, 
  1.087223*^6, 689343., 34887., 35272., 23.7, 14.5, 9.19, 4705., 71.3, 
  7.496988*^6, 7039.714, 44.8, 16.303, 10.158, 56054.92, "", "", 8.33, "", 
  "", "", "", 84.86, 0.949}, {"HKG", "Asia", "Hong Kong", "2021-05-11", 
  11812., 1., 3.143, 210., 0., 0., 1575.566, 0.133, 0.419, 28.011, 0., 0., 
  "", "", "", "", "", "", "", "", "", "", "", "", "", 133411., 17.795, "", 
  "", "tests performed", 1.805076*^6, 1.100446*^6, 704630., 28510., 34604., 
  24.08, 14.68, 9.4, 4616., 71.3, 7.496988*^6, 7039.714, 44.8, 16.303, 
  10.158, 56054.92, "", "", 8.33, "", "", "", "", 84.86, 0.949}, 
 {"HKG", "Asia", "Hong Kong", "2021-05-12", 11814., 2., 2.571, 210., 0., 0., 
  1575.833, 0.267, 0.343, 28.011, 0., 0., "", "", "", "", "", "", "", "", "", 
  "", "", "", "", 133411., 17.795, "", "", "tests performed", 1.830861*^6, 
  1.112111*^6, 718750., 25785., 33891., 24.42, 14.83, 9.59, 4521., 71.3, 
  7.496988*^6, 7039.714, 44.8, 16.303, 10.158, 56054.92, "", "", 8.33, "", 
  "", "", "", 84.86, 0.949}, {"HKG", "Asia", "Hong Kong", "2021-05-13", 
  11817., 3., 2.714, 210., 0., 0., 1576.233, 0.4, 0.362, 28.011, 0., 0., "", 
  "", "", "", "", "", "", "", "", "", "", "", "", 133411., 17.795, "", "", 
  "tests performed", 1.856637*^6, 1.123413*^6, 733224., 25776., 33225., 
  24.77, 14.98, 9.78, 4432., 71.3, 7.496988*^6, 7039.714, 44.8, 16.303, 
  10.158, 56054.92, "", "", 8.33, "", "", "", "", 84.86, 0.949}, 
 {"HKG", "Asia", "Hong Kong", "2021-05-14", 11818., 1., 2.429, 210., 0., 0., 
  1576.366, 0.133, 0.324, 28.011, 0., 0., "", "", "", "", "", "", "", "", "", 
  "", "", "", "", 133411., 17.795, "", "", "tests performed", 1.888619*^6, 
  1.138088*^6, 750531., 31982., 32321., 25.19, 15.18, 10.01, 4311., 71.3, 
  7.496988*^6, 7039.714, 44.8, 16.303, 10.158, 56054.92, "", "", 8.33, "", 
  "", "", "", 84.86, 0.949}, {"HKG", "Asia", "Hong Kong", "2021-05-15", 
  11821., 3., 2.143, 210., 0., 0., 1576.767, 0.4, 0.286, 28.011, 0., 0., "", 
  "", "", "", "", "", "", "", "", "", "", "", "", 133411., 17.795, "", "", 
  "tests performed", 1.926251*^6, 1.153991*^6, 772260., 37632., 31684., 
  25.69, 15.39, 10.3, 4226., 71.3, 7.496988*^6, 7039.714, 44.8, 16.303, 
  10.158, 56054.92, "", "", 8.33, "", "", "", "", 84.86, 0.949}, 
 {"HKG", "Asia", "Hong Kong", "2021-05-16", 11824., 3., 2.429, 210., 0., 0., 
  1577.167, 0.4, 0.324, 28.011, 0., 0., "", "", "", "", "", "", "", "", "", 
  "", "", "", "", 133411., 17.795, "", "", "tests performed", 1.955081*^6, 
  1.167888*^6, 787193., 28830., 30486., 26.08, 15.58, 10.5, 4066., 71.3, 
  7.496988*^6, 7039.714, 44.8, 16.303, 10.158, 56054.92, "", "", 8.33, "", 
  "", "", "", 84.86, 0.949}, {"HKG", "Asia", "Hong Kong", "2021-05-17", 
  11825., 1., 2., 210., 0., 0., 1577.3, 0.133, 0.267, 28.011, 0., 0., "", "", 
  "", "", "", "", "", "", "", "", "", "", "", 133411., 17.795, "", "", 
  "tests performed", 1.984336*^6, 1.180465*^6, 803871., 29255., 29681., 
  26.47, 15.75, 10.72, 3959., 71.3, 7.496988*^6, 7039.714, 44.8, 16.303, 
  10.158, 56054.92, "", "", 8.33, "", "", "", "", 84.86, 0.949}, 
 {"HKG", "Asia", "Hong Kong", "2021-05-18", 11826., 1., 2., 210., 0., 0., 
  1577.433, 0.133, 0.267, 28.011, 0., 0., "", "", "", "", "", "", "", "", "", 
  "", 1.6710131*^7, 2228.913, "", 133411., 17.795, 0., 50000., 
  "tests performed", 2.010378*^6, 1.193656*^6, 816722., 26042., 29329., 
  26.82, 15.92, 10.89, 3912., 71.3, 7.496988*^6, 7039.714, 44.8, 16.303, 
  10.158, 56054.92, "", "", 8.33, "", "", "", "", 84.86, 0.949}, 
 {"HKG", "Asia", "Hong Kong", "2021-05-19", 11827., 1., 1.857, 210., 0., 0., 
  1577.567, 0.133, 0.248, 28.011, 0., 0., "", "", "", "", "", "", "", "", "", 
  "", "", "", "", "", "", "", "", "", 2.026544*^6, 1.202398*^6, 824146., 
  16166., 27955., 27.03, 16.04, 10.99, 3729., 71.3, 7.496988*^6, 7039.714, 
  44.8, 16.303, 10.158, 56054.92, "", "", 8.33, "", "", "", "", 84.86, 
  0.949}, {"HKG", "Asia", "Hong Kong", "2021-05-20", 11828., 1., 1.571, 210., 
  0., 0., 1577.7, 0.133, 0.21, 28.011, 0., 0., "", "", "", "", "", "", "", 
  "", "", "", "", "", "", "", "", "", "", "", 2.050328*^6, 1.213157*^6, 
  837171., 23784., 27670., 27.35, 16.18, 11.17, 3691., 71.3, 7.496988*^6, 
  7039.714, 44.8, 16.303, 10.158, 56054.92, "", "", 8.33, "", "", "", "", 
  84.86, 0.949}, {"HKG", "Asia", "Hong Kong", "2021-05-21", 11829., 1., 
  1.571, 210., 0., 0., 1577.834, 0.133, 0.21, 28.011, 0., 0., "", "", "", "", 
  "", "", "", "", "", "", "", "", "", "", "", "", "", "", 2.081169*^6, 
  1.227166*^6, 854003., 30841., 27507., 27.76, 16.37, 11.39, 3669., 71.3, 
  7.496988*^6, 7039.714, 44.8, 16.303, 10.158, 56054.92, "", "", 8.33, "", 
  "", "", "", 84.86, 0.949}, {"HKG", "Asia", "Hong Kong", "2021-05-22", 
  11830., 1., 1.286, 210., 0., 0., 1577.967, 0.133, 0.171, 28.011, 0., 0., 
  "", "", "", "", "", "", "", "", "", "", "", "", "", "", "", "", "", "", 
  2.117818*^6, 1.243023*^6, 874795., 36649., 27367., 28.25, 16.58, 11.67, 
  3650., 71.3, 7.496988*^6, 7039.714, 44.8, 16.303, 10.158, 56054.92, "", "", 
  8.33, "", "", "", "", 84.86, 0.949}, {"HKG", "Asia", "Hong Kong", 
  "2021-05-23", 11832., 2., 1.143, 210., 0., 0., 1578.234, 0.267, 0.152, 
  28.011, 0., 0., "", "", "", "", "", "", "", "", "", "", "", "", "", "", "", 
  "", "", "", 2.146653*^6, 1.25483*^6, 891823., 28835., 27367., 28.63, 16.74, 
  11.9, 3650., 71.3, 7.496988*^6, 7039.714, 44.8, 16.303, 10.158, 56054.92, 
  "", "", 8.33, "", "", "", "", 84.86, 0.949}, 
 {"HKG", "Asia", "Hong Kong", "2021-05-24", 11833., 1., 1.143, 210., 0., 0., 
  1578.367, 0.133, 0.152, 28.011, 0., 0., "", "", "", "", "", "", "", "", "", 
  "", "", "", "", "", "", "", "", "", 2.175032*^6, 1.267479*^6, 907553., 
  28379., 27242., 29.01, 16.91, 12.11, 3634., 71.3, 7.496988*^6, 7039.714, 
  44.8, 16.303, 10.158, 56054.92, "", "", 8.33, "", "", "", "", 84.86, 
  0.949}, {"HKG", "Asia", "Hong Kong", "2021-05-25", 11835., 2., 1.286, 210., 
  0., 0., 1578.634, 0.267, 0.171, 28.011, 0., 0., "", "", "", "", "", "", "", 
  "", "", "", "", "", "", "", "", "", "", "", 2.200093*^6, 1.2786*^6, 
  921493., 25061., 27102., 29.35, 17.05, 12.29, 3615., 71.3, 7.496988*^6, 
  7039.714, 44.8, 16.303, 10.158, 56054.92, "", "", 8.33, "", "", "", "", 
  84.86, 0.949}, {"HKG", "Asia", "Hong Kong", "2021-05-26", 11836., 1., 
  1.286, 210., 0., 0., 1578.767, 0.133, 0.171, 28.011, 0., 0., "", "", "", 
  "", "", "", "", "", "", "", "", "", "", "", "", "", "", "", 2.22417*^6, 
  1.289811*^6, 934359., 24077., 28232., 29.67, 17.2, 12.46, 3766., 71.3, 
  7.496988*^6, 7039.714, 44.8, 16.303, 10.158, 56054.92, "", "", 8.33, "", 
  "", "", "", 84.86, 0.949}, {"HKG", "Asia", "Hong Kong", "2021-05-27", 
  11836., 0., 1.143, 210., 0., 0., 1578.767, 0., 0.152, 28.011, 0., 0., "", 
  "", "", "", "", "", "", "", "", "", "", "", "", "", "", "", "", "", 
  2.250314*^6, 1.302584*^6, 947730., 26144., 28569., 30.02, 17.37, 12.64, 
  3811., 71.3, 7.496988*^6, 7039.714, 44.8, 16.303, 10.158, 56054.92, "", "", 
  8.33, "", "", "", "", 84.86, 0.949}, {"HKG", "Asia", "Hong Kong", 
  "2021-05-28", 11836., 0., 1., 210., 0., 0., 1578.767, 0., 0.133, 28.011, 
  0., 0., "", "", "", "", "", "", "", "", "", "", "", "", "", "", "", "", "", 
  "", 2.286308*^6, 1.319782*^6, 966526., 35994., 29306., 30.5, 17.6, 12.89, 
  3909., 71.3, 7.496988*^6, 7039.714, 44.8, 16.303, 10.158, 56054.92, "", "", 
  8.33, "", "", "", "", 84.86, 0.949}, {"HKG", "Asia", "Hong Kong", 
  "2021-05-29", 11837., 1., 1., 210., 0., 0., 1578.901, 0.133, 0.133, 28.011, 
  0., 0., "", "", "", "", "", "", "", "", "", "", "", "", "", "", "", "", "", 
  "", 2.328846*^6, 1.342236*^6, 986610., 42538., 30147., 31.06, 17.9, 13.16, 
  4021., 71.3, 7.496988*^6, 7039.714, 44.8, 16.303, 10.158, 56054.92, "", "", 
  8.33, "", "", "", "", 84.86, 0.949}, {"HKG", "Asia", "Hong Kong", 
  "2021-05-30", 11837., 0., 0.714, 210., 0., 0., 1578.901, 0., 0.095, 28.011, 
  0., 0., "", "", "", "", "", "", "", "", "", "", "", "", "", "", "", "", "", 
  "", 2.36402*^6, 1.359388*^6, 1.004632*^6, 35174., 31052., 31.53, 18.13, 
  13.4, 4142., 71.3, 7.496988*^6, 7039.714, 44.8, 16.303, 10.158, 56054.92, 
  "", "", 8.33, "", "", "", "", 84.86, 0.949}, 
 {"HKG", "Asia", "Hong Kong", "2021-05-31", 11841., 4., 1.143, 210., 0., 0., 
  1579.434, 0.534, 0.152, 28.011, 0., 0., "", "", "", "", "", "", "", "", "", 
  "", "", "", "", "", "", "", "", "", 2.400485*^6, 1.379488*^6, 1.020997*^6, 
  36465., 32208., 32.02, 18.4, 13.62, 4296., 71.3, 7.496988*^6, 7039.714, 
  44.8, 16.303, 10.158, 56054.92, "", "", 8.33, "", "", "", "", 84.86, 
  0.949}, {"HKG", "Asia", "Hong Kong", "2021-06-01", 11848., 7., 1.857, 210., 
  0., 0., 1580.368, 0.934, 0.248, 28.011, 0., 0., "", "", "", "", "", "", "", 
  "", "", "", "", "", "", "", "", "", "", "", 2.434046*^6, 1.399337*^6, 
  1.034709*^6, 33561., 33422., 32.47, 18.67, 13.8, 4458., 71.3, 7.496988*^6, 
  7039.714, 44.8, 16.303, 10.158, 56054.92, "", "", 8.33, "", "", "", "", 
  84.86, 0.949}, {"HKG", "Asia", "Hong Kong", "2021-06-02", 11848., 0., 
  1.714, 210., 0., 0., 1580.368, 0., 0.229, 28.011, 0., 0., "", "", "", "", 
  "", "", "", "", "", "", "", "", "", "", "", "", "", "", 2.466537*^6, 
  1.419124*^6, 1.047413*^6, 32491., 34624., 32.9, 18.93, 13.97, 4618., 71.3, 
  7.496988*^6, 7039.714, 44.8, 16.303, 10.158, 56054.92, "", "", 8.33, "", 
  "", "", "", 84.86, 0.949}, {"HKG", "Asia", "Hong Kong", "2021-06-03", 
  11849., 1., 1.857, 210., 0., 0., 1580.501, 0.133, 0.248, 28.011, 0., 0., 
  "", "", "", "", "", "", "", "", "", "", "", "", "", "", "", "", "", "", 
  2.502746*^6, 1.442977*^6, 1.059769*^6, 36209., 36062., 33.38, 19.25, 14.14, 
  4810., 71.3, 7.496988*^6, 7039.714, 44.8, 16.303, 10.158, 56054.92, "", "", 
  8.33, "", "", "", "", 84.86, 0.949}, {"HKG", "Asia", "Hong Kong", 
  "2021-06-04", 11850., 1., 2., 210., 0., 0., 1580.635, 0.133, 0.267, 28.011, 
  0., 0., "", "", "", "", "", "", "", "", "", "", "", "", "", "", "", "", "", 
  "", 2.547691*^6, 1.472113*^6, 1.075578*^6, 44945., 37340., 33.98, 19.64, 
  14.35, 4981., 71.3, 7.496988*^6, 7039.714, 44.8, 16.303, 10.158, 56054.92, 
  "", "", 8.33, "", "", "", "", 84.86, 0.949}, 
 {"HKG", "Asia", "Hong Kong", "2021-06-05", 11851., 1., 2., 210., 0., 0., 
  1580.768, 0.133, 0.267, 28.011, 0., 0., "", "", "", "", "", "", "", "", "", 
  "", "", "", "", "", "", "", "", "", 2.598205*^6, 1.503575*^6, 1.09463*^6, 
  50514., 38480., 34.66, 20.06, 14.6, 5133., 71.3, 7.496988*^6, 7039.714, 
  44.8, 16.303, 10.158, 56054.92, "", "", 8.33, "", "", "", "", 84.86, 
  0.949}, {"HKG", "Asia", "Hong Kong", "2021-06-06", 11858., 7., 3., 210., 
  0., 0., 1581.702, 0.934, 0.4, 28.011, 0., 0., "", "", "", "", "", "", "", 
  "", "", "", "", "", "", "", "", "", "", "", 2.637538*^6, 1.528126*^6, 
  1.109412*^6, 39333., 39074., 35.18, 20.38, 14.8, 5212., 71.3, 7.496988*^6, 
  7039.714, 44.8, 16.303, 10.158, 56054.92, "", "", 8.33, "", "", "", "", 
  84.86, 0.949}, {"HKG", "Asia", "Hong Kong", "2021-06-07", 11865., 7., 
  3.429, 210., 0., 0., 1582.636, 0.934, 0.457, 28.011, 0., 0., "", "", "", 
  "", "", "", "", "", "", "", "", "", "", "", "", "", "", "", 2.679556*^6, 
  1.557459*^6, 1.122097*^6, 42018., 39867., 35.74, 20.77, 14.97, 5318., 71.3, 
  7.496988*^6, 7039.714, 44.8, 16.303, 10.158, 56054.92, "", "", 8.33, "", 
  "", "", "", 84.86, 0.949}, {"HUN", "Europe", "Hungary", "2020-03-03", "", 
  "", "", "", "", "", "", "", "", "", "", "", "", "", "", 0., 0., "", "", "", 
  "", "", "", "", "", "", "", "", "", "", "", "", "", "", "", "", "", "", "", 
  11.11, 9.66035*^6, 108.043, 43.4, 18.577, 11.976, 26777.561, 0.5, 278.296, 
  7.55, 26.8, 34.8, "", 7.02, 76.88, 0.854}, {"HUN", "Europe", "Hungary", 
  "2020-03-04", 2., 2., "", "", "", "", 0.207, 0.207, "", "", "", "", "", "", 
  "", 2., 0.207, "", "", "", "", "", "", "", "", "", "", "", "", "", "", "", 
  "", "", "", "", "", "", "", 11.11, 9.66035*^6, 108.043, 43.4, 18.577, 
  11.976, 26777.561, 0.5, 278.296, 7.55, 26.8, 34.8, "", 7.02, 76.88, 0.854}, 
 {"HUN", "Europe", "Hungary", "2020-03-05", 2., 0., "", "", "", "", 0.207, 
  0., "", "", "", "", "", "", "", 4., 0.414, "", "", "", "", "", "", "", "", 
  "", "", "", "", "", "", "", "", "", "", "", "", "", "", 11.11, 9.66035*^6, 
  108.043, 43.4, 18.577, 11.976, 26777.561, 0.5, 278.296, 7.55, 26.8, 34.8, 
  "", 7.02, 76.88, 0.854}, {"HUN", "Europe", "Hungary", "2020-03-06", 2., 0., 
  "", "", "", "", 0.207, 0., "", "", "", "", "", "", "", 4., 0.414, "", "", 
  "", "", 39., 39., 0.004, 0.004, "", "", "", "", "tests performed", "", "", 
  "", "", "", "", "", "", "", 11.11, 9.66035*^6, 108.043, 43.4, 18.577, 
  11.976, 26777.561, 0.5, 278.296, 7.55, 26.8, 34.8, "", 7.02, 76.88, 0.854}, 
 {"HUN", "Europe", "Hungary", "2020-03-07", 4., 2., "", "", "", "", 0.414, 
  0.207, "", "", "", "", "", "", "", 5., 0.518, "", "", "", "", 50., 89., 
  0.009, 0.005, "", "", "", "", "tests performed", "", "", "", "", "", "", 
  "", "", "", 11.11, 9.66035*^6, 108.043, 43.4, 18.577, 11.976, 26777.561, 
  0.5, 278.296, 7.55, 26.8, 34.8, "", 7.02, 76.88, 0.854}, 
 {"HUN", "Europe", "Hungary", "2020-03-08", 7., 3., "", "", "", "", 0.725, 
  0.311, "", "", "", "", "", "", "", 7., 0.725, "", "", "", "", 43., 132., 
  0.014, 0.004, "", "", "", "", "tests performed", "", "", "", "", "", "", 
  "", "", "", 11.11, 9.66035*^6, 108.043, 43.4, 18.577, 11.976, 26777.561, 
  0.5, 278.296, 7.55, 26.8, 34.8, "", 7.02, 76.88, 0.854}, 
 {"HUN", "Europe", "Hungary", "2020-03-09", 9., 2., 1.286, "", "", 0., 0.932, 
  0.207, 0.133, "", "", 0., "", "", "", 9., 0.932, "", "", "", "", "", "", 
  "", "", "", "", "", "", "tests performed", "", "", "", "", "", "", "", "", 
  "", 19.44, 9.66035*^6, 108.043, 43.4, 18.577, 11.976, 26777.561, 0.5, 
  278.296, 7.55, 26.8, 34.8, "", 7.02, 76.88, 0.854}, 
 {"HUN", "Europe", "Hungary", "2020-03-10", 9., 0., 1.286, "", "", 0., 0.932, 
  0., 0.133, "", "", 0., "", "", "", 12., 1.242, "", "", "", "", 169., 301., 
  0.031, 0.017, "", "", "", "", "tests performed", "", "", "", "", "", "", 
  "", "", "", 19.44, 9.66035*^6, 108.043, 43.4, 18.577, 11.976, 26777.561, 
  0.5, 278.296, 7.55, 26.8, 34.8, "", 7.02, 76.88, 0.854}, 
 {"HUN", "Europe", "Hungary", "2020-03-11", 13., 4., 1.571, "", "", 0., 
  1.346, 0.414, 0.163, "", "", 0., "", "", "", 13., 1.346, "", "", "", "", 
  78., 379., 0.039, 0.008, "", "", "", "", "tests performed", "", "", "", "", 
  "", "", "", "", "", 46.3, 9.66035*^6, 108.043, 43.4, 18.577, 11.976, 
  26777.561, 0.5, 278.296, 7.55, 26.8, 34.8, "", 7.02, 76.88, 0.854}, 
 {"HUN", "Europe", "Hungary", "2020-03-12", 13., 0., 1.571, "", "", 0., 
  1.346, 0., 0.163, "", "", 0., "", "", "", 16., 1.656, "", "", "", "", 121., 
  500., 0.052, 0.013, "", "", "", "", "tests performed", "", "", "", "", "", 
  "", "", "", "", 50., 9.66035*^6, 108.043, 43.4, 18.577, 11.976, 26777.561, 
  0.5, 278.296, 7.55, 26.8, 34.8, "", 7.02, 76.88, 0.854}, 
 {"HUN", "Europe", "Hungary", "2020-03-13", 19., 6., 2.429, "", "", 0., 
  1.967, 0.621, 0.251, "", "", 0., "", "", "", 18., 1.863, "", "", "", "", 
  128., 628., 0.065, 0.013, 84., 0.009, 0.029, 34.6, "tests performed", "", 
  "", "", "", "", "", "", "", "", 50., 9.66035*^6, 108.043, 43.4, 18.577, 
  11.976, 26777.561, 0.5, 278.296, 7.55, 26.8, 34.8, "", 7.02, 76.88, 0.854}, 
 {"HUN", "Europe", "Hungary", "2020-03-14", 30., 11., 3.714, "", "", 0., 
  3.105, 1.139, 0.384, "", "", 0., "", "", "", 29., 3.002, "", "", "", "", 
  156., 784., 0.081, 0.016, 99., 0.01, 0.038, 26.7, "tests performed", "", 
  "", "", "", "", "", "", "", "", 50., 9.66035*^6, 108.043, 43.4, 18.577, 
  11.976, 26777.561, 0.5, 278.296, 7.55, 26.8, 34.8, "", 7.02, 76.88, 0.854}, 
 {"HUN", "Europe", "Hungary", "2020-03-15", 32., 2., 3.571, 1., 1., 0.143, 
  3.313, 0.207, 0.37, 0.104, 0.104, 0.015, "", "", "", 31., 3.209, "", "", 
  "", "", 222., 1006., 0.104, 0.023, 125., 0.013, 0.029, 35., 
  "tests performed", "", "", "", "", "", "", "", "", "", 50., 9.66035*^6, 
  108.043, 43.4, 18.577, 11.976, 26777.561, 0.5, 278.296, 7.55, 26.8, 34.8, 
  "", 7.02, 76.88, 0.854}, {"HUN", "Europe", "Hungary", "2020-03-16", 39., 
  7., 4.286, 1., 0., 0.143, 4.037, 0.725, 0.444, 0.104, 0., 0.015, "", "", 
  "", 36., 3.727, "", "", "", "", 234., 1240., 0.128, 0.024, 146., 0.015, 
  0.029, 34.1, "tests performed", "", "", "", "", "", "", "", "", "", 67.59, 
  9.66035*^6, 108.043, 43.4, 18.577, 11.976, 26777.561, 0.5, 278.296, 7.55, 
  26.8, 34.8, "", 7.02, 76.88, 0.854}, {"HUN", "Europe", "Hungary", 
  "2020-03-17", 50., 11., 5.857, 1., 0., 0.143, 5.176, 1.139, 0.606, 0.104, 
  0., 0.015, "", "", "", 47., 4.865, "", "", "", "", 117., 1357., 0.14, 
  0.012, 151., 0.016, 0.039, 25.8, "tests performed", "", "", "", "", "", "", 
  "", "", "", 67.59, 9.66035*^6, 108.043, 43.4, 18.577, 11.976, 26777.561, 
  0.5, 278.296, 7.55, 26.8, 34.8, "", 7.02, 76.88, 0.854}, 
 {"HUN", "Europe", "Hungary", "2020-03-18", 58., 8., 6.429, 1., 0., 0.143, 
  6.004, 0.828, 0.665, 0.104, 0., 0.015, "", "", "", 55., 5.693, "", "", "", 
  "", 216., 1573., 0.163, 0.022, 171., 0.018, 0.038, 26.6, "tests performed", 
  "", "", "", "", "", "", "", "", "", 67.59, 9.66035*^6, 108.043, 43.4, 
  18.577, 11.976, 26777.561, 0.5, 278.296, 7.55, 26.8, 34.8, "", 7.02, 76.88, 
  0.854}, {"HUN", "Europe", "Hungary", "2020-03-19", 73., 15., 8.571, 1., 0., 
  0.143, 7.557, 1.553, 0.887, 0.104, 0., 0.015, "", "", "", 70., 7.246, "", 
  "", "", "", 519., 2092., 0.217, 0.054, 227., 0.023, 0.038, 26.5, 
  "tests performed", "", "", "", "", "", "", "", "", "", 67.59, 9.66035*^6, 
  108.043, 43.4, 18.577, 11.976, 26777.561, 0.5, 278.296, 7.55, 26.8, 34.8, 
  "", 7.02, 76.88, 0.854}, {"HUN", "Europe", "Hungary", "2020-03-20", 85., 
  12., 9.429, 3., 2., 0.429, 8.799, 1.242, 0.976, 0.311, 0.207, 0.044, "", 
  "", "", 74., 7.66, "", "", "", "", 685., 2777., 0.287, 0.071, 307., 0.032, 
  0.031, 32.6, "tests performed", "", "", "", "", "", "", "", "", "", 67.59, 
  9.66035*^6, 108.043, 43.4, 18.577, 11.976, 26777.561, 0.5, 278.296, 7.55, 
  26.8, 34.8, "", 7.02, 76.88, 0.854}, {"HUN", "Europe", "Hungary", 
  "2020-03-21", 103., 18., 10.429, 4., 1., 0.571, 10.662, 1.863, 1.08, 0.414, 
  0.104, 0.059, "", "", "", 92., 9.523, "", "", "", "", 470., 3247., 0.336, 
  0.049, 352., 0.036, 0.03, 33.8, "tests performed", "", "", "", "", "", "", 
  "", "", "", 67.59, 9.66035*^6, 108.043, 43.4, 18.577, 11.976, 26777.561, 
  0.5, 278.296, 7.55, 26.8, 34.8, "", 7.02, 76.88, 0.854}, 
 {"HUN", "Europe", "Hungary", "2020-03-22", 131., 28., 14.143, 6., 2., 0.714, 
  13.561, 2.898, 1.464, 0.621, 0.207, 0.074, 1.8, "", "", 113., 11.697, "", 
  "", "", "", 966., 4213., 0.436, 0.1, 458., 0.047, 0.031, 32.4, 
  "tests performed", "", "", "", "", "", "", "", "", "", 67.59, 9.66035*^6, 
  108.043, 43.4, 18.577, 11.976, 26777.561, 0.5, 278.296, 7.55, 26.8, 34.8, 
  "", 7.02, 76.88, 0.854}, {"HUN", "Europe", "Hungary", "2020-03-23", 167., 
  36., 18.286, 7., 1., 0.857, 17.287, 3.727, 1.893, 0.725, 0.104, 0.089, 1.8, 
  "", "", 144., 14.906, "", "", "", "", 1072., 5285., 0.547, 0.111, 578., 
  0.06, 0.032, 31.6, "tests performed", "", "", "", "", "", "", "", "", "", 
  67.59, 9.66035*^6, 108.043, 43.4, 18.577, 11.976, 26777.561, 0.5, 278.296, 
  7.55, 26.8, 34.8, "", 7.02, 76.88, 0.854}, {"HUN", "Europe", "Hungary", 
  "2020-03-24", 187., 20., 19.571, 9., 2., 1.143, 19.357, 2.07, 2.026, 0.932, 
  0.207, 0.118, 1.73, "", "", 158., 16.356, "", "", "", "", 598., 5883., 
  0.609, 0.062, 647., 0.067, 0.03, 33.1, "tests performed", "", "", "", "", 
  "", "", "", "", "", 67.59, 9.66035*^6, 108.043, 43.4, 18.577, 11.976, 
  26777.561, 0.5, 278.296, 7.55, 26.8, 34.8, "", 7.02, 76.88, 0.854}, 
 {"HUN", "Europe", "Hungary", "2020-03-25", 226., 39., 24., 10., 1., 1.286, 
  23.395, 4.037, 2.484, 1.035, 0.104, 0.133, 1.7, "", "", 195., 20.186, "", 
  "", "", "", 704., 6587., 0.682, 0.073, 716., 0.074, 0.034, 29.8, 
  "tests performed", "", "", "", "", "", "", "", "", "", 67.59, 9.66035*^6, 
  108.043, 43.4, 18.577, 11.976, 26777.561, 0.5, 278.296, 7.55, 26.8, 34.8, 
  "", 7.02, 76.88, 0.854}, {"HUN", "Europe", "Hungary", "2020-03-26", 261., 
  35., 26.857, 10., 0., 1.286, 27.018, 3.623, 2.78, 1.035, 0., 0.133, 1.64, 
  "", "", 223., 23.084, "", "", "", "", 1188., 7775., 0.805, 0.123, 812., 
  0.084, 0.033, 30.2, "tests performed", "", "", "", "", "", "", "", "", "", 
  67.59, 9.66035*^6, 108.043, 43.4, 18.577, 11.976, 26777.561, 0.5, 278.296, 
  7.55, 26.8, 34.8, "", 7.02, 76.88, 0.854}, {"HUN", "Europe", "Hungary", 
  "2020-03-27", 300., 39., 30.714, 10., 0., 1., 31.055, 4.037, 3.179, 1.035, 
  0., 0.104, 1.61, "", "", 256., 26.5, "", "", "", "", 1270., 9045., 0.936, 
  0.131, 895., 0.093, 0.034, 29.1, "tests performed", "", "", "", "", "", "", 
  "", "", "", 71.3, 9.66035*^6, 108.043, 43.4, 18.577, 11.976, 26777.561, 
  0.5, 278.296, 7.55, 26.8, 34.8, "", 7.02, 76.88, 0.854}, 
 {"HUN", "Europe", "Hungary", "2020-03-28", 343., 43., 34.286, 11., 1., 1., 
  35.506, 4.451, 3.549, 1.139, 0.104, 0.104, 1.6, "", "", 298., 30.848, "", 
  "", "", "", 1028., 10073., 1.043, 0.106, 975., 0.101, 0.035, 28.4, 
  "tests performed", "", "", "", "", "", "", "", "", "", 76.85, 9.66035*^6, 
  108.043, 43.4, 18.577, 11.976, 26777.561, 0.5, 278.296, 7.55, 26.8, 34.8, 
  "", 7.02, 76.88, 0.854}, {"HUN", "Europe", "Hungary", "2020-03-29", 408., 
  65., 39.571, 13., 2., 1., 42.234, 6.729, 4.096, 1.346, 0.207, 0.104, 1.59, 
  "", "", 361., 37.369, "", "", "", "", 1845., 11918., 1.234, 0.191, 1101., 
  0.114, 0.036, 27.8, "tests performed", "", "", "", "", "", "", "", "", "", 
  76.85, 9.66035*^6, 108.043, 43.4, 18.577, 11.976, 26777.561, 0.5, 278.296, 
  7.55, 26.8, 34.8, "", 7.02, 76.88, 0.854}, {"HUN", "Europe", "Hungary", 
  "2020-03-30", 447., 39., 40., 15., 2., 1.143, 46.272, 4.037, 4.141, 1.553, 
  0.207, 0.118, 1.53, "", "", 398., 41.199, "", "", "", "", 1153., 13071., 
  1.353, 0.119, 1112., 0.115, 0.036, 27.8, "tests performed", "", "", "", "", 
  "", "", "", "", "", 76.85, 9.66035*^6, 108.043, 43.4, 18.577, 11.976, 
  26777.561, 0.5, 278.296, 7.55, 26.8, 34.8, "", 7.02, 76.88, 0.854}, 
 {"HUN", "Europe", "Hungary", "2020-03-31", 492., 45., 43.571, 16., 1., 1., 
  50.93, 4.658, 4.51, 1.656, 0.104, 0.104, 1.46, "", "", 439., 45.443, "", 
  "", "", "", 845., 13916., 1.441, 0.087, 1148., 0.119, 0.038, 26.3, 
  "tests performed", "", "", "", "", "", "", "", "", "", 76.85, 9.66035*^6, 
  108.043, 43.4, 18.577, 11.976, 26777.561, 0.5, 278.296, 7.55, 26.8, 34.8, 
  "", 7.02, 76.88, 0.854}, {"HUN", "Europe", "Hungary", "2020-04-01", 525., 
  33., 42.714, 20., 4., 1.429, 54.346, 3.416, 4.422, 2.07, 0.414, 0.148, 
  1.39, "", "", 465., 48.135, "", "", "", "", 1062., 14978., 1.55, 0.11, 
  1199., 0.124, 0.036, 28.1, "tests performed", "", "", "", "", "", "", "", 
  "", "", 76.85, 9.66035*^6, 108.043, 43.4, 18.577, 11.976, 26777.561, 0.5, 
  278.296, 7.55, 26.8, 34.8, "", 7.02, 76.88, 0.854}, 
 {"HUN", "Europe", "Hungary", "2020-04-02", 585., 60., 46.286, 21., 1., 
  1.571, 60.557, 6.211, 4.791, 2.174, 0.104, 0.163, 1.37, "", "", 522., 
  54.035, "", "", "", "", 1193., 16171., 1.674, 0.123, 1199., 0.124, 0.039, 
  25.9, "tests performed", "", "", "", "", "", "", "", "", "", 76.85, 
  9.66035*^6, 108.043, 43.4, 18.577, 11.976, 26777.561, 0.5, 278.296, 7.55, 
  26.8, 34.8, "", 7.02, 76.88, 0.854}, {"HUN", "Europe", "Hungary", 
  "2020-04-03", 623., 38., 46.143, 26., 5., 2.286, 64.49, 3.934, 4.777, 
  2.691, 0.518, 0.237, 1.32, "", "", 554., 57.348, "", "", "", "", 1368., 
  17539., 1.816, 0.142, 1213., 0.126, 0.038, 26.3, "tests performed", "", "", 
  "", "", "", "", "", "", "", 76.85, 9.66035*^6, 108.043, 43.4, 18.577, 
  11.976, 26777.561, 0.5, 278.296, 7.55, 26.8, 34.8, "", 7.02, 76.88, 0.854}, 
 {"HUN", "Europe", "Hungary", "2020-04-04", 678., 55., 47.857, 32., 6., 3., 
  70.184, 5.693, 4.954, 3.313, 0.621, 0.311, 1.36, "", "", 588., 60.867, "", 
  "", "", "", 1655., 19194., 1.987, 0.171, 1303., 0.135, 0.037, 27.2, 
  "tests performed", "", "", "", "", "", "", "", "", "", 76.85, 9.66035*^6, 
  108.043, 43.4, 18.577, 11.976, 26777.561, 0.5, 278.296, 7.55, 26.8, 34.8, 
  "", 7.02, 76.88, 0.854}, {"HUN", "Europe", "Hungary", "2020-04-05", 733., 
  55., 46.429, 34., 2., 3., 75.877, 5.693, 4.806, 3.52, 0.207, 0.311, 1.38, 
  "", "", 633., 65.526, "", "", "", "", 1826., 21020., 2.176, 0.189, 1300., 
  0.135, 0.036, 28., "tests performed", "", "", "", "", "", "", "", "", "", 
  76.85, 9.66035*^6, 108.043, 43.4, 18.577, 11.976, 26777.561, 0.5, 278.296, 
  7.55, 26.8, 34.8, "", 7.02, 76.88, 0.854}, {"HUN", "Europe", "Hungary", 
  "2020-04-06", 744., 11., 42.429, 38., 4., 3.286, 77.016, 1.139, 4.392, 
  3.934, 0.414, 0.34, 1.42, "", "", 639., 66.147, "", "", "", "", 1032., 
  22052., 2.283, 0.107, 1283., 0.133, 0.033, 30.2, "tests performed", "", "", 
  "", "", "", "", "", "", "", 76.85, 9.66035*^6, 108.043, 43.4, 18.577, 
  11.976, 26777.561, 0.5, 278.296, 7.55, 26.8, 34.8, "", 7.02, 76.88, 0.854}, 
 {"HUN", "Europe", "Hungary", "2020-04-07", 817., 73., 46.429, 47., 9., 
  4.429, 84.573, 7.557, 4.806, 4.865, 0.932, 0.458, 1.54, "", "", 699., 
  72.358, "", "", "", "", 1464., 23516., 2.434, 0.152, 1371., 0.142, 0.034, 
  29.5, "tests performed", "", "", "", "", "", "", "", "", "", 76.85, 
  9.66035*^6, 108.043, 43.4, 18.577, 11.976, 26777.561, 0.5, 278.296, 7.55, 
  26.8, 34.8, "", 7.02, 76.88, 0.854}, {"HUN", "Europe", "Hungary", 
  "2020-04-08", 895., 78., 52.857, 58., 11., 5.429, 92.647, 8.074, 5.472, 
  6.004, 1.139, 0.562, 1.61, "", "", 743., 76.912, "", "", "", "", 2002., 
  25518., 2.642, 0.207, 1506., 0.156, 0.035, 28.5, "tests performed", "", "", 
  "", "", "", "", "", "", "", 76.85, 9.66035*^6, 108.043, 43.4, 18.577, 
  11.976, 26777.561, 0.5, 278.296, 7.55, 26.8, 34.8, "", 7.02, 76.88, 0.854}, 
 {"HUN", "Europe", "Hungary", "2020-04-09", 980., 85., 56.429, 66., 8., 
  6.429, 101.446, 8.799, 5.841, 6.832, 0.828, 0.665, 1.65, "", "", 818., 
  84.676, "", "", "", "", 2078., 27596., 2.857, 0.215, 1632., 0.169, 0.035, 
  28.9, "tests performed", "", "", "", "", "", "", "", "", "", 76.85, 
  9.66035*^6, 108.043, 43.4, 18.577, 11.976, 26777.561, 0.5, 278.296, 7.55, 
  26.8, 34.8, "", 7.02, 76.88, 0.854}, {"HUN", "Europe", "Hungary", 
  "2020-04-10", 1190., 210., 81., 77., 11., 7.286, 123.184, 21.738, 8.385, 
  7.971, 1.139, 0.754, 1.68, "", "", 1001., 103.619, "", "", "", "", 2122., 
  29718., 3.076, 0.22, 1740., 0.18, 0.047, 21.5, "tests performed", "", "", 
  "", "", "", "", "", "", "", 76.85, 9.66035*^6, 108.043, 43.4, 18.577, 
  11.976, 26777.561, 0.5, 278.296, 7.55, 26.8, 34.8, "", 7.02, 76.88, 0.854}, 
 {"HUN", "Europe", "Hungary", "2020-04-11", 1310., 120., 90.286, 85., 8., 
  7.571, 135.606, 12.422, 9.346, 8.799, 0.828, 0.784, 1.55, "", "", 1110., 
  114.903, "", "", "", "", 2013., 31731., 3.285, 0.208, 1791., 0.185, 0.05, 
  19.8, "tests performed", "", "", "", "", "", "", "", "", "", 76.85, 
  9.66035*^6, 108.043, 43.4, 18.577, 11.976, 26777.561, 0.5, 278.296, 7.55, 
  26.8, 34.8, "", 7.02, 76.88, 0.854}, {"HUN", "Europe", "Hungary", 
  "2020-04-12", 1410., 100., 96.714, 99., 14., 9.286, 145.957, 10.352, 
  10.011, 10.248, 1.449, 0.961, 1.4, "", "", 1193., 123.494, "", "", "", "", 
  1571., 33302., 3.447, 0.163, 1755., 0.182, 0.055, 18.1, "tests performed", 
  "", "", "", "", "", "", "", "", "", 76.85, 9.66035*^6, 108.043, 43.4, 
  18.577, 11.976, 26777.561, 0.5, 278.296, 7.55, 26.8, 34.8, "", 7.02, 76.88, 
  0.854}, {"HUN", "Europe", "Hungary", "2020-04-13", 1458., 48., 102., 109., 
  10., 10.143, 150.926, 4.969, 10.559, 11.283, 1.035, 1.05, 1.27, "", "", 
  1229., 127.221, "", "", "", "", 1287., 34589., 3.581, 0.133, 1791., 0.185, 
  0.057, 17.6, "tests performed", "", "", "", "", "", "", "", "", "", 76.85, 
  9.66035*^6, 108.043, 43.4, 18.577, 11.976, 26777.561, 0.5, 278.296, 7.55, 
  26.8, 34.8, "", 7.02, 76.88, 0.854}, {"HUN", "Europe", "Hungary", 
  "2020-04-14", 1512., 54., 99.286, 122., 13., 10.714, 156.516, 5.59, 10.278, 
  12.629, 1.346, 1.109, 1.18, "", "", 1268., 131.258, "", "", "", "", 1006., 
  35595., 3.685, 0.104, 1726., 0.179, 0.058, 17.4, "tests performed", "", "", 
  "", "", "", "", "", "", "", 76.85, 9.66035*^6, 108.043, 43.4, 18.577, 
  11.976, 26777.561, 0.5, 278.296, 7.55, 26.8, 34.8, "", 7.02, 76.88, 0.854}, 
 {"HUN", "Europe", "Hungary", "2020-04-15", 1579., 67., 97.714, 134., 12., 
  10.857, 163.452, 6.936, 10.115, 13.871, 1.242, 1.124, 1.13, "", "", 1253., 
  129.705, "", "", "", "", 1501., 37096., 3.84, 0.155, 1654., 0.171, 0.059, 
  16.9, "tests performed", "", "", "", "", "", "", "", "", "", 76.85, 
  9.66035*^6, 108.043, 43.4, 18.577, 11.976, 26777.561, 0.5, 278.296, 7.55, 
  26.8, 34.8, "", 7.02, 76.88, 0.854}, {"HUN", "Europe", "Hungary", 
  "2020-04-16", 1652., 73., 96., 142., 8., 10.857, 171.008, 7.557, 9.938, 
  14.699, 0.828, 1.124, 1.1, "", "", 729., 75.463, "", "", "", "", 1163., 
  38259., 3.96, 0.12, 1523., 0.158, 0.063, 15.9, "tests performed", "", "", 
  "", "", "", "", "", "", "", 76.85, 9.66035*^6, 108.043, 43.4, 18.577, 
  11.976, 26777.561, 0.5, 278.296, 7.55, 26.8, 34.8, "", 7.02, 76.88, 0.854}, 
 {"HUN", "Europe", "Hungary", "2020-04-17", 1763., 111., 81.857, 156., 14., 
  11.286, 182.499, 11.49, 8.474, 16.148, 1.449, 1.168, 1.08, "", "", 847., 
  87.678, "", "", "", "", 3101., 41360., 4.281, 0.321, 1663., 0.172, 0.049, 
  20.3, "tests performed", "", "", "", "", "", "", "", "", "", 76.85, 
  9.66035*^6, 108.043, 43.4, 18.577, 11.976, 26777.561, 0.5, 278.296, 7.55, 
  26.8, 34.8, "", 7.02, 76.88, 0.854}, {"HUN", "Europe", "Hungary", 
  "2020-04-18", 1834., 71., 74.857, 172., 16., 12.429, 189.848, 7.35, 7.749, 
  17.805, 1.656, 1.287, 1.09, "", "", 829., 85.815, "", "", "", "", 2311., 
  43671., 4.521, 0.239, 1706., 0.177, 0.044, 22.8, "tests performed", "", "", 
  "", "", "", "", "", "", "", 76.85, 9.66035*^6, 108.043, 43.4, 18.577, 
  11.976, 26777.561, 0.5, 278.296, 7.55, 26.8, 34.8, "", 7.02, 76.88, 0.854}, 
 {"HUN", "Europe", "Hungary", "2020-04-19", 1916., 82., 72.286, 189., 17., 
  12.857, 198.336, 8.488, 7.483, 19.565, 1.76, 1.331, 1.1, "", "", 784., 
  81.156, "", "", "", "", 2452., 46123., 4.774, 0.254, 1832., 0.19, 0.039, 
  25.3, "tests performed", "", "", "", "", "", "", "", "", "", 76.85, 
  9.66035*^6, 108.043, 43.4, 18.577, 11.976, 26777.561, 0.5, 278.296, 7.55, 
  26.8, 34.8, "", 7.02, 76.88, 0.854}, {"HUN", "Europe", "Hungary", 
  "2020-04-20", 1984., 68., 75.143, 199., 10., 12.857, 205.376, 7.039, 7.778, 
  20.6, 1.035, 1.331, 1.11, "", "", 811., 83.951, "", "", "", "", 1704., 
  47827., 4.951, 0.176, 1891., 0.196, 0.04, 25.2, "tests performed", "", "", 
  "", "", "", "", "", "", "", 76.85, 9.66035*^6, 108.043, 43.4, 18.577, 
  11.976, 26777.561, 0.5, 278.296, 7.55, 26.8, 34.8, "", 7.02, 76.88, 0.854}, 
 {"HUN", "Europe", "Hungary", "2020-04-21", 2098., 114., 83.714, 213., 14., 
  13., 217.176, 11.801, 8.666, 22.049, 1.449, 1.346, 1.12, "", "", 842., 
  87.16, "", "", "", "", 1995., 49822., 5.157, 0.207, 2032., 0.21, 0.041, 
  24.3, "tests performed", "", "", "", "", "", "", "", "", "", 76.85, 
  9.66035*^6, 108.043, 43.4, 18.577, 11.976, 26777.561, 0.5, 278.296, 7.55, 
  26.8, 34.8, "", 7.02, 76.88, 0.854}, {"HUN", "Europe", "Hungary", 
  "2020-04-22", 2168., 70., 84.143, 225., 12., 13., 224.423, 7.246, 8.71, 
  23.291, 1.242, 1.346, 1.08, "", "", 825., 85.401, "", "", "", "", 2650., 
  52472., 5.432, 0.274, 2197., 0.227, 0.038, 26.1, "tests performed", "", "", 
  "", "", "", "", "", "", "", 76.85, 9.66035*^6, 108.043, 43.4, 18.577, 
  11.976, 26777.561, 0.5, 278.296, 7.55, 26.8, 34.8, "", 7.02, 76.88, 0.854}, 
 {"HUN", "Europe", "Hungary", "2020-04-23", 2284., 116., 90.286, 239., 14., 
  13.857, 236.43, 12.008, 9.346, 24.74, 1.449, 1.434, 1.06, "", "", 850., 
  87.989, "", "", "", "", 2688., 55160., 5.71, 0.278, 2414., 0.25, 0.037, 
  26.7, "tests performed", "", "", "", "", "", "", "", "", "", 76.85, 
  9.66035*^6, 108.043, 43.4, 18.577, 11.976, 26777.561, 0.5, 278.296, 7.55, 
  26.8, 34.8, "", 7.02, 76.88, 0.854}, {"HUN", "Europe", "Hungary", 
  "2020-04-24", 2443., 159., 97.143, 262., 23., 15.143, 252.889, 16.459, 
  10.056, 27.121, 2.381, 1.568, 1.01, "", "", 877., 90.783, "", "", "", "", 
  2861., 58021., 6.006, 0.296, 2380., 0.246, 0.041, 24.5, "tests performed", 
  "", "", "", "", "", "", "", "", "", 76.85, 9.66035*^6, 108.043, 43.4, 
  18.577, 11.976, 26777.561, 0.5, 278.296, 7.55, 26.8, 34.8, "", 7.02, 76.88, 
  0.854}, {"HUN", "Europe", "Hungary", "2020-04-25", 2443., 0., 87., 262., 
  0., 12.857, 252.889, 0., 9.006, 27.121, 0., 1.331, 0.92, "", "", 899., 
  93.061, "", "", "", "", 2550., 60571., 6.27, 0.264, 2414., 0.25, 0.036, 
  27.7, "tests performed", "", "", "", "", "", "", "", "", "", 76.85, 
  9.66035*^6, 108.043, 43.4, 18.577, 11.976, 26777.561, 0.5, 278.296, 7.55, 
  26.8, 34.8, "", 7.02, 76.88, 0.854}, {"HUN", "Europe", "Hungary", 
  "2020-04-26", 2500., 57., 83.429, 272., 10., 11.857, 258.79, 5.9, 8.636, 
  28.156, 1.035, 1.227, 0.92, "", "", 927., 95.959, "", "", "", "", 2704., 
  63275., 6.55, 0.28, 2450., 0.254, 0.034, 29.4, "tests performed", "", "", 
  "", "", "", "", "", "", "", 76.85, 9.66035*^6, 108.043, 43.4, 18.577, 
  11.976, 26777.561, 0.5, 278.296, 7.55, 26.8, 34.8, "", 7.02, 76.88, 0.854}, 
 {"HUN", "Europe", "Hungary", "2020-04-27", 2583., 83., 85.571, 280., 8., 
  11.571, 267.382, 8.592, 8.858, 28.984, 0.828, 1.198, 0.93, "", "", 931., 
  96.373, "", "", "", "", 2120., 65395., 6.769, 0.219, 2510., 0.26, 0.034, 
  29.3, "tests performed", "", "", "", "", "", "", "", "", "", 76.85, 
  9.66035*^6, 108.043, 43.4, 18.577, 11.976, 26777.561, 0.5, 278.296, 7.55, 
  26.8, 34.8, "", 7.02, 76.88, 0.854}, {"HUN", "Europe", "Hungary", 
  "2020-04-28", 2649., 66., 78.714, 291., 11., 11.143, 274.214, 6.832, 8.148, 
  30.123, 1.139, 1.153, 0.91, "", "", 976., 101.032, "", "", "", "", 1547., 
  66942., 6.93, 0.16, 2446., 0.253, 0.032, 31.1, "tests performed", "", "", 
  "", "", "", "", "", "", "", 76.85, 9.66035*^6, 108.043, 43.4, 18.577, 
  11.976, 26777.561, 0.5, 278.296, 7.55, 26.8, 34.8, "", 7.02, 76.88, 0.854}, 
 {"HUN", "Europe", "Hungary", "2020-04-29", 2727., 78., 79.857, 300., 9., 
  10.714, 282.288, 8.074, 8.266, 31.055, 0.932, 1.109, 0.89, "", "", 983., 
  101.756, "", "", "", "", 3128., 70070., 7.253, 0.324, 2514., 0.26, 0.032, 
  31.5, "tests performed", "", "", "", "", "", "", "", "", "", 76.85, 
  9.66035*^6, 108.043, 43.4, 18.577, 11.976, 26777.561, 0.5, 278.296, 7.55, 
  26.8, 34.8, "", 7.02, 76.88, 0.854}, {"HUN", "Europe", "Hungary", 
  "2020-04-30", 2775., 48., 70.143, 312., 12., 10.429, 287.257, 4.969, 7.261, 
  32.297, 1.242, 1.08, 0.85, "", "", 998., 103.309, "", "", "", "", 2651., 
  72721., 7.528, 0.274, 2509., 0.26, 0.028, 35.8, "tests performed", "", "", 
  "", "", "", "", "", "", "", 76.85, 9.66035*^6, 108.043, 43.4, 18.577, 
  11.976, 26777.561, 0.5, 278.296, 7.55, 26.8, 34.8, "", 7.02, 76.88, 0.854}, 
 {"HUN", "Europe", "Hungary", "2020-05-01", 2863., 88., 60., 323., 11., 
  8.714, 296.366, 9.109, 6.211, 33.436, 1.139, 0.902, 0.83, "", "", 983., 
  101.756, "", "", "", "", 3380., 76101., 7.878, 0.35, 2583., 0.267, 0.023, 
  43., "tests performed", "", "", "", "", "", "", "", "", "", 76.85, 
  9.66035*^6, 108.043, 43.4, 18.577, 11.976, 26777.561, 0.5, 278.296, 7.55, 
  26.8, 34.8, "", 7.02, 76.88, 0.854}, {"HUN", "Europe", "Hungary", 
  "2020-05-02", 2942., 79., 71.286, 335., 12., 10.429, 304.544, 8.178, 7.379, 
  34.678, 1.242, 1.08, 0.82, "", "", 1008., 104.344, "", "", "", "", 3220., 
  79321., 8.211, 0.333, 2679., 0.277, 0.027, 37.6, "tests performed", "", "", 
  "", "", "", "", "", "", "", 76.85, 9.66035*^6, 108.043, 43.4, 18.577, 
  11.976, 26777.561, 0.5, 278.296, 7.55, 26.8, 34.8, "", 7.02, 76.88, 0.854}, 
 {"HUN", "Europe", "Hungary", "2020-05-03", 2998., 56., 71.143, 340., 5., 
  9.714, 310.341, 5.797, 7.364, 35.195, 0.518, 1.006, 0.78, "", "", 1005., 
  104.033, "", "", "", "", 2459., 81780., 8.466, 0.255, 2644., 0.274, 0.027, 
  37.2, "tests performed", "", "", "", "", "", "", "", "", "", 76.85, 
  9.66035*^6, 108.043, 43.4, 18.577, 11.976, 26777.561, 0.5, 278.296, 7.55, 
  26.8, 34.8, "", 7.02, 76.88, 0.854}, {"HUN", "Europe", "Hungary", 
  "2020-05-04", 3035., 37., 64.571, 351., 11., 10.143, 314.171, 3.83, 6.684, 
  36.334, 1.139, 1.05, 0.75, "", "", 1027., 106.311, "", "", "", "", 1948., 
  83728., 8.667, 0.202, 2619., 0.271, 0.025, 40.6, "tests performed", "", "", 
  "", "", "", "", "", "", "", 66.67, 9.66035*^6, 108.043, 43.4, 18.577, 
  11.976, 26777.561, 0.5, 278.296, 7.55, 26.8, 34.8, "", 7.02, 76.88, 0.854}, 
 {"HUN", "Europe", "Hungary", "2020-05-05", 3065., 30., 59.429, 363., 12., 
  10.286, 317.276, 3.105, 6.152, 37.576, 1.242, 1.065, 0.72, "", "", 982., 
  101.653, "", "", "", "", 1599., 85327., 8.833, 0.166, 2626., 0.272, 0.023, 
  44.2, "tests performed", "", "", "", "", "", "", "", "", "", 66.67, 
  9.66035*^6, 108.043, 43.4, 18.577, 11.976, 26777.561, 0.5, 278.296, 7.55, 
  26.8, 34.8, "", 7.02, 76.88, 0.854}, {"HUN", "Europe", "Hungary", 
  "2020-05-06", 3111., 46., 54.857, 373., 10., 10.429, 322.038, 4.762, 5.679, 
  38.611, 1.035, 1.08, 0.7, "", "", 964., 99.789, "", "", "", "", 3178., 
  88505., 9.162, 0.329, 2634., 0.273, 0.021, 48., "tests performed", "", "", 
  "", "", "", "", "", "", "", 66.67, 9.66035*^6, 108.043, 43.4, 18.577, 
  11.976, 26777.561, 0.5, 278.296, 7.55, 26.8, 34.8, "", 7.02, 76.88, 0.854}, 
 {"HUN", "Europe", "Hungary", "2020-05-07", 3150., 39., 53.571, 383., 10., 
  10.143, 326.075, 4.037, 5.545, 39.647, 1.035, 1.05, 0.67, "", "", 968., 
  100.203, "", "", "", "", 5301., 93806., 9.71, 0.549, 3012., 0.312, 0.018, 
  56.2, "tests performed", "", "", "", "", "", "", "", "", "", 66.67, 
  9.66035*^6, 108.043, 43.4, 18.577, 11.976, 26777.561, 0.5, 278.296, 7.55, 
  26.8, 34.8, "", 7.02, 76.88, 0.854}, {"HUN", "Europe", "Hungary", 
  "2020-05-08", 3178., 28., 45., 392., 9., 9.857, 328.974, 2.898, 4.658, 
  40.578, 0.932, 1.02, 0.66, "", "", 891., 92.233, "", "", "", "", 5022., 
  98828., 10.23, 0.52, 3247., 0.336, 0.014, 72.2, "tests performed", "", "", 
  "", "", "", "", "", "", "", 66.67, 9.66035*^6, 108.043, 43.4, 18.577, 
  11.976, 26777.561, 0.5, 278.296, 7.55, 26.8, 34.8, "", 7.02, 76.88, 0.854}, 
 {"HUN", "Europe", "Hungary", "2020-05-09", 3213., 35., 38.714, 405., 13., 
  10., 332.597, 3.623, 4.008, 41.924, 1.346, 1.035, 0.69, "", "", 873., 
  90.369, "", "", "", "", 4200., 103028., 10.665, 0.435, 3387., 0.351, 0.011, 
  87.5, "tests performed", "", "", "", "", "", "", "", "", "", 66.67, 
  9.66035*^6, 108.043, 43.4, 18.577, 11.976, 26777.561, 0.5, 278.296, 7.55, 
  26.8, 34.8, "", 7.02, 76.88, 0.854}, {"HUN", "Europe", "Hungary", 
  "2020-05-10", 3263., 50., 37.857, 413., 8., 10.429, 337.772, 5.176, 3.919, 
  42.752, 0.828, 1.08, 0.72, "", "", 812., 84.055, "", "", "", "", 4999., 
  108027., 11.183, 0.517, 3750., 0.388, 0.01, 99.1, "tests performed", "", 
  "", "", "", "", "", "", "", "", 66.67, 9.66035*^6, 108.043, 43.4, 18.577, 
  11.976, 26777.561, 0.5, 278.296, 7.55, 26.8, 34.8, "", 7.02, 76.88, 0.854}, 
 {"HUN", "Europe", "Hungary", "2020-05-11", 3284., 21., 35.571, 421., 8., 
  10., 339.946, 2.174, 3.682, 43.58, 0.828, 1.035, 0.74, "", "", 782., 
  80.949, "", "", "", "", 3908., 111935., 11.587, 0.405, 4030., 0.417, 0.009, 
  113.3, "tests performed", "", "", "", "", "", "", "", "", "", 66.67, 
  9.66035*^6, 108.043, 43.4, 18.577, 11.976, 26777.561, 0.5, 278.296, 7.55, 
  26.8, 34.8, "", 7.02, 76.88, 0.854}, {"HUN", "Europe", "Hungary", 
  "2020-05-12", 3313., 29., 35.429, 425., 4., 8.857, 342.948, 3.002, 3.667, 
  43.994, 0.414, 0.917, 0.76, "", "", 746., 77.223, "", "", "", "", 2554., 
  114489., 11.851, 0.264, 4166., 0.431, 0.009, 117.6, "tests performed", "", 
  "", "", "", "", "", "", "", "", 66.67, 9.66035*^6, 108.043, 43.4, 18.577, 
  11.976, 26777.561, 0.5, 278.296, 7.55, 26.8, 34.8, "", 7.02, 76.88, 0.854}, 
 {"HUN", "Europe", "Hungary", "2020-05-13", 3341., 28., 32.857, 430., 5., 
  8.143, 345.847, 2.898, 3.401, 44.512, 0.518, 0.843, 0.77, "", "", 688., 
  71.219, "", "", "", "", 3781., 118270., 12.243, 0.391, 4252., 0.44, 0.008, 
  129.4, "tests performed", "", "", "", "", "", "", "", "", "", 66.67, 
  9.66035*^6, 108.043, 43.4, 18.577, 11.976, 26777.561, 0.5, 278.296, 7.55, 
  26.8, 34.8, "", 7.02, 76.88, 0.854}, {"HUN", "Europe", "Hungary", 
  "2020-05-14", 3380., 39., 32.857, 436., 6., 7.571, 349.884, 4.037, 3.401, 
  45.133, 0.621, 0.784, 0.8, "", "", 658., 68.113, "", "", "", "", 4758., 
  123028., 12.735, 0.493, 4175., 0.432, 0.008, 127.1, "tests performed", "", 
  "", "", "", "", "", "", "", "", 66.67, 9.66035*^6, 108.043, 43.4, 18.577, 
  11.976, 26777.561, 0.5, 278.296, 7.55, 26.8, 34.8, "", 7.02, 76.88, 0.854}, 
 {"HUN", "Europe", "Hungary", "2020-05-15", 3417., 37., 34.143, 442., 6., 
  7.143, 353.714, 3.83, 3.534, 45.754, 0.621, 0.739, 0.83, "", "", 614., 
  63.559, "", "", "", "", 3979., 127007., 13.147, 0.412, 4026., 0.417, 0.008, 
  117.9, "tests performed", "", "", "", "", "", "", "", "", "", 66.67, 
  9.66035*^6, 108.043, 43.4, 18.577, 11.976, 26777.561, 0.5, 278.296, 7.55, 
  26.8, 34.8, "", 7.02, 76.88, 0.854}, {"HUN", "Europe", "Hungary", 
  "2020-05-16", 3473., 56., 37.143, 448., 6., 6.143, 359.511, 5.797, 3.845, 
  46.375, 0.621, 0.636, 0.86, "", "", 570., 59.004, "", "", "", "", 4192., 
  131199., 13.581, 0.434, 4024., 0.417, 0.009, 108.3, "tests performed", "", 
  "", "", "", "", "", "", "", "", 66.67, 9.66035*^6, 108.043, 43.4, 18.577, 
  11.976, 26777.561, 0.5, 278.296, 7.55, 26.8, 34.8, "", 7.02, 76.88, 0.854}, 
 {"HUN", "Europe", "Hungary", "2020-05-17", 3509., 36., 35.143, 451., 3., 
  5.429, 363.237, 3.727, 3.638, 46.686, 0.311, 0.562, 0.86, "", "", 562., 
  58.176, "", "", "", "", 3708., 134907., 13.965, 0.384, 3840., 0.398, 0.009, 
  109.3, "tests performed", "", "", "", "", "", "", "", "", "", 66.67, 
  9.66035*^6, 108.043, 43.4, 18.577, 11.976, 26777.561, 0.5, 278.296, 7.55, 
  26.8, 34.8, "", 7.02, 76.88, 0.854}, {"HUN", "Europe", "Hungary", 
  "2020-05-18", 3535., 26., 35.857, 462., 11., 5.857, 365.929, 2.691, 3.712, 
  47.824, 1.139, 0.606, 0.86, "", "", 568., 58.797, "", "", "", "", 2106., 
  137013., 14.183, 0.218, 3583., 0.371, 0.01, 99.9, "tests performed", "", 
  "", "", "", "", "", "", "", "", 66.67, 9.66035*^6, 108.043, 43.4, 18.577, 
  11.976, 26777.561, 0.5, 278.296, 7.55, 26.8, 34.8, "", 7.02, 76.88, 0.854}, 
 {"HUN", "Europe", "Hungary", "2020-05-19", 3556., 21., 34.714, 467., 5., 6., 
  368.103, 2.174, 3.593, 48.342, 0.518, 0.621, 0.86, "", "", "", "", "", "", 
  "", "", 1454., 138467., 14.334, 0.151, 3425., 0.355, 0.01, 98.7, 
  "tests performed", "", "", "", "", "", "", "", "", "", 66.67, 9.66035*^6, 
  108.043, 43.4, 18.577, 11.976, 26777.561, 0.5, 278.296, 7.55, 26.8, 34.8, 
  "", 7.02, 76.88, 0.854}, {"HUN", "Europe", "Hungary", "2020-05-20", 3598., 
  42., 36.714, 470., 3., 5.714, 372.45, 4.348, 3.801, 48.652, 0.311, 0.592, 
  0.87, "", "", 539., 55.795, "", "", "", "", 4032., 142499., 14.751, 0.417, 
  3461., 0.358, 0.011, 94.3, "tests performed", "", "", "", "", "", "", "", 
  "", "", 66.67, 9.66035*^6, 108.043, 43.4, 18.577, 11.976, 26777.561, 0.5, 
  278.296, 7.55, 26.8, 34.8, "", 7.02, 76.88, 0.854}, 
 {"HUN", "Europe", "Hungary", "2020-05-21", 3641., 43., 37.286, 473., 3., 
  5.286, 376.901, 4.451, 3.86, 48.963, 0.311, 0.547, 0.86, "", "", 510., 
  52.793, "", "", "", "", 4782., 147281., 15.246, 0.495, 3465., 0.359, 0.011, 
  92.9, "tests performed", "", "", "", "", "", "", "", "", "", 66.67, 
  9.66035*^6, 108.043, 43.4, 18.577, 11.976, 26777.561, 0.5, 278.296, 7.55, 
  26.8, 34.8, "", 7.02, 76.88, 0.854}, {"HUN", "Europe", "Hungary", 
  "2020-05-22", 3678., 37., 37.286, 476., 3., 4.857, 380.732, 3.83, 3.86, 
  49.274, 0.311, 0.503, 0.83, "", "", 483., 49.998, "", "", "", "", 8290., 
  155571., 16.104, 0.858, 4081., 0.422, 0.009, 109.5, "tests performed", "", 
  "", "", "", "", "", "", "", "", 66.67, 9.66035*^6, 108.043, 43.4, 18.577, 
  11.976, 26777.561, 0.5, 278.296, 7.55, 26.8, 34.8, "", 7.02, 76.88, 0.854}, 
 {"HUN", "Europe", "Hungary", "2020-05-23", 3713., 35., 34.286, 482., 6., 
  4.857, 384.355, 3.623, 3.549, 49.895, 0.621, 0.503, 0.8, "", "", 462., 
  47.824, "", "", "", "", 3459., 159030., 16.462, 0.358, 3976., 0.412, 0.009, 
  116., "tests performed", "", "", "", "", "", "", "", "", "", 66.67, 
  9.66035*^6, 108.043, 43.4, 18.577, 11.976, 26777.561, 0.5, 278.296, 7.55, 
  26.8, 34.8, "", 7.02, 76.88, 0.854}, {"HUN", "Europe", "Hungary", 
  "2020-05-24", 3741., 28., 33.143, 486., 4., 5., 387.253, 2.898, 3.431, 
  50.309, 0.414, 0.518, 0.77, "", "", 442., 45.754, "", "", "", "", 3665., 
  162695., 16.842, 0.379, 3970., 0.411, 0.008, 119.8, "tests performed", "", 
  "", "", "", "", "", "", "", "", 66.67, 9.66035*^6, 108.043, 43.4, 18.577, 
  11.976, 26777.561, 0.5, 278.296, 7.55, 26.8, 34.8, "", 7.02, 76.88, 0.854}, 
 {"HUN", "Europe", "Hungary", "2020-05-25", 3756., 15., 31.571, 491., 5., 
  4.143, 388.806, 1.553, 3.268, 50.826, 0.518, 0.429, 0.74, "", "", "", "", 
  "", "", "", "", 1694., 164389., 17.017, 0.175, 3911., 0.405, 0.008, 123.9, 
  "tests performed", "", "", "", "", "", "", "", "", "", 66.67, 9.66035*^6, 
  108.043, 43.4, 18.577, 11.976, 26777.561, 0.5, 278.296, 7.55, 26.8, 34.8, 
  "", 7.02, 76.88, 0.854}, {"HUN", "Europe", "Hungary", "2020-05-26", 3771., 
  15., 30.714, 499., 8., 4.571, 390.359, 1.553, 3.179, 51.654, 0.828, 0.473, 
  0.72, "", "", 436., 45.133, "", "", "", "", 1644., 166033., 17.187, 0.17, 
  3938., 0.408, 0.008, 128.2, "tests performed", "", "", "", "", "", "", "", 
  "", "", 66.67, 9.66035*^6, 108.043, 43.4, 18.577, 11.976, 26777.561, 0.5, 
  278.296, 7.55, 26.8, 34.8, "", 7.02, 76.88, 0.854}, 
 {"HUN", "Europe", "Hungary", "2020-05-27", 3793., 22., 27.857, 505., 6., 5., 
  392.636, 2.277, 2.884, 52.276, 0.621, 0.518, 0.72, "", "", 430., 44.512, 
  "", "", "", "", 3697., 169730., 17.57, 0.383, 3890., 0.403, 0.007, 139.6, 
  "tests performed", "", "", "", "", "", "", "", "", "", 66.67, 9.66035*^6, 
  108.043, 43.4, 18.577, 11.976, 26777.561, 0.5, 278.296, 7.55, 26.8, 34.8, 
  "", 7.02, 76.88, 0.854}, {"HUN", "Europe", "Hungary", "2020-05-28", 3816., 
  23., 25., 509., 4., 5.143, 395.017, 2.381, 2.588, 52.69, 0.414, 0.532, 
  0.72, "", "", 404., 41.82, "", "", "", "", 4051., 173781., 17.989, 0.419, 
  3786., 0.392, 0.007, 151.4, "tests performed", "", "", "", "", "", "", "", 
  "", "", 66.67, 9.66035*^6, 108.043, 43.4, 18.577, 11.976, 26777.561, 0.5, 
  278.296, 7.55, 26.8, 34.8, "", 7.02, 76.88, 0.854}, 
 {"HUN", "Europe", "Hungary", "2020-05-29", 3841., 25., 23.286, 517., 8., 
  5.857, 397.605, 2.588, 2.41, 53.518, 0.828, 0.606, 0.72, "", "", 384., 
  39.75, "", "", "", "", 6141., 179922., 18.625, 0.636, 3479., 0.36, 0.007, 
  149.4, "tests performed", "", "", "", "", "", "", "", "", "", 66.67, 
  9.66035*^6, 108.043, 43.4, 18.577, 11.976, 26777.561, 0.5, 278.296, 7.55, 
  26.8, 34.8, "", 7.02, 76.88, 0.854}, {"HUN", "Europe", "Hungary", 
  "2020-05-30", 3867., 26., 22., 524., 7., 6., 400.296, 2.691, 2.277, 54.242, 
  0.725, 0.621, 0.72, "", "", 414., 42.856, "", "", "", "", 3410., 183332., 
  18.978, 0.353, 3472., 0.359, 0.006, 157.8, "tests performed", "", "", "", 
  "", "", "", "", "", "", 66.67, 9.66035*^6, 108.043, 43.4, 18.577, 11.976, 
  26777.561, 0.5, 278.296, 7.55, 26.8, 34.8, "", 7.02, 76.88, 0.854}, 
 {"HUN", "Europe", "Hungary", "2020-05-31", 3876., 9., 19.286, 526., 2., 
  5.714, 401.228, 0.932, 1.996, 54.449, 0.207, 0.592, 0.72, "", "", 419., 
  43.373, "", "", "", "", 2418., 185750., 19.228, 0.25, 3294., 0.341, 0.006, 
  170.8, "tests performed", "", "", "", "", "", "", "", "", "", 66.67, 
  9.66035*^6, 108.043, 43.4, 18.577, 11.976, 26777.561, 0.5, 278.296, 7.55, 
  26.8, 34.8, "", 7.02, 76.88, 0.854}, {"HUN", "Europe", "Hungary", 
  "2020-06-01", 3892., 16., 19.429, 527., 1., 5.143, 402.884, 1.656, 2.011, 
  54.553, 0.104, 0.532, 0.75, "", "", 417., 43.166, "", "", "", "", 1985., 
  187735., 19.434, 0.205, 3335., 0.345, 0.006, 171.7, "tests performed", "", 
  "", "", "", "", "", "", "", "", 66.67, 9.66035*^6, 108.043, 43.4, 18.577, 
  11.976, 26777.561, 0.5, 278.296, 7.55, 26.8, 34.8, "", 7.02, 76.88, 0.854}, 
 {"HUN", "Europe", "Hungary", "2020-06-02", 3921., 29., 21.429, 532., 5., 
  4.714, 405.886, 3.002, 2.218, 55.07, 0.518, 0.488, 0.77, "", "", 427., 
  44.201, "", "", "", "", 2004., 189739., 19.641, 0.207, 3387., 0.351, 0.006, 
  158.1, "tests performed", "", "", "", "", "", "", "", "", "", 61.11, 
  9.66035*^6, 108.043, 43.4, 18.577, 11.976, 26777.561, 0.5, 278.296, 7.55, 
  26.8, 34.8, "", 7.02, 76.88, 0.854}, {"HUN", "Europe", "Hungary", 
  "2020-06-03", 3931., 10., 19.714, 534., 2., 4.143, 406.921, 1.035, 2.041, 
  55.278, 0.207, 0.429, 0.74, "", "", 414., 42.856, "", "", "", "", 1603., 
  191342., 19.807, 0.166, 3087., 0.32, 0.006, 156.6, "tests performed", "", 
  "", "", "", "", "", "", "", "", 61.11, 9.66035*^6, 108.043, 43.4, 18.577, 
  11.976, 26777.561, 0.5, 278.296, 7.55, 26.8, 34.8, "", 7.02, 76.88, 0.854}, 
 {"HUN", "Europe", "Hungary", "2020-06-04", 3954., 23., 19.714, 539., 5., 
  4.286, 409.302, 2.381, 2.041, 55.795, 0.518, 0.444, 0.73, "", "", 406., 
  42.027, "", "", "", "", 4322., 195664., 20.254, 0.447, 3126., 0.324, 0.006, 
  158.6, "tests performed", "", "", "", "", "", "", "", "", "", 61.11, 
  9.66035*^6, 108.043, 43.4, 18.577, 11.976, 26777.561, 0.5, 278.296, 7.55, 
  26.8, 34.8, "", 7.02, 76.88, 0.854}, {"HUN", "Europe", "Hungary", 
  "2020-06-05", 3970., 16., 18.429, 542., 3., 3.571, 410.958, 1.656, 1.908, 
  56.106, 0.311, 0.37, 0.7, "", "", 397., 41.096, "", "", "", "", 6712., 
  202376., 20.949, 0.695, 3208., 0.332, 0.006, 174.1, "tests performed", "", 
  "", "", "", "", "", "", "", "", 61.11, 9.66035*^6, 108.043, 43.4, 18.577, 
  11.976, 26777.561, 0.5, 278.296, 7.55, 26.8, 34.8, "", 7.02, 76.88, 0.854}, 
 {"HUN", "Europe", "Hungary", "2020-06-06", 3990., 20., 17.571, 545., 3., 3., 
  413.029, 2.07, 1.819, 56.416, 0.311, 0.311, 0.69, "", "", 387., 40.061, "", 
  "", "", "", 4247., 206623., 21.389, 0.44, 3327., 0.344, 0.005, 189.3, 
  "tests performed", "", "", "", "", "", "", "", "", "", 61.11, 9.66035*^6, 
  108.043, 43.4, 18.577, 11.976, 26777.561, 0.5, 278.296, 7.55, 26.8, 34.8, 
  "", 7.02, 76.88, 0.854}, {"HUN", "Europe", "Hungary", "2020-06-07", 4008., 
  18., 18.857, 546., 1., 2.857, 414.892, 1.863, 1.952, 56.52, 0.104, 0.296, 
  0.67, "", "", 386., 39.957, "", "", "", "", 3349., 209972., 21.735, 0.347, 
  3460., 0.358, 0.005, 183.5, "tests performed", "", "", "", "", "", "", "", 
  "", "", 61.11, 9.66035*^6, 108.043, 43.4, 18.577, 11.976, 26777.561, 0.5, 
  278.296, 7.55, 26.8, 34.8, "", 7.02, 76.88, 0.854}, 
 {"HUN", "Europe", "Hungary", "2020-06-08", 4014., 6., 17.429, 548., 2., 3., 
  415.513, 0.621, 1.804, 56.727, 0.207, 0.311, 0.62, "", "", 385., 39.854, 
  "", "", "", "", 547., 210519., 21.792, 0.057, 3255., 0.337, 0.005, 186.8, 
  "tests performed", "", "", "", "", "", "", "", "", "", 61.11, 9.66035*^6, 
  108.043, 43.4, 18.577, 11.976, 26777.561, 0.5, 278.296, 7.55, 26.8, 34.8, 
  "", 7.02, 76.88, 0.854}, {"HUN", "Europe", "Hungary", "2020-06-09", 4017., 
  3., 13.714, 550., 2., 2.571, 415.823, 0.311, 1.42, 56.934, 0.207, 0.266, 
  0.59, "", "", 365., 37.783, "", "", "", "", 3719., 214238., 22.177, 0.385, 
  3500., 0.362, 0.004, 255.2, "tests performed", "", "", "", "", "", "", "", 
  "", "", 61.11, 9.66035*^6, 108.043, 43.4, 18.577, 11.976, 26777.561, 0.5, 
  278.296, 7.55, 26.8, 34.8, "", 7.02, 76.88, 0.854}, 
 {"HUN", "Europe", "Hungary", "2020-06-10", 4027., 10., 13.714, 551., 1., 
  2.429, 416.859, 1.035, 1.42, 57.037, 0.104, 0.251, 0.6, "", "", 344., 
  35.609, "", "", "", "", 3221., 217459., 22.51, 0.333, 3731., 0.386, 0.004, 
  272.1, "tests performed", "", "", "", "", "", "", "", "", "", 61.11, 
  9.66035*^6, 108.043, 43.4, 18.577, 11.976, 26777.561, 0.5, 278.296, 7.55, 
  26.8, 34.8, "", 7.02, 76.88, 0.854}, {"HUN", "Europe", "Hungary", 
  "2020-06-11", 4039., 12., 12.143, 553., 2., 2., 418.101, 1.242, 1.257, 
  57.244, 0.207, 0.207, 0.6, "", "", 321., 33.229, "", "", "", "", 4558., 
  222017., 22.982, 0.472, 3765., 0.39, 0.003, 310.1, "tests performed", "", 
  "", "", "", "", "", "", "", "", 61.11, 9.66035*^6, 108.043, 43.4, 18.577, 
  11.976, 26777.561, 0.5, 278.296, 7.55, 26.8, 34.8, "", 7.02, 76.88, 0.854}, 
 {"HUN", "Europe", "Hungary", "2020-06-12", 4053., 14., 11.857, 555., 2., 
  1.857, 419.55, 1.449, 1.227, 57.451, 0.207, 0.192, 0.59, "", "", 290., 
  30.02, "", "", "", "", 4422., 226439., 23.44, 0.458, 3438., 0.356, 0.003, 
  290., "tests performed", "", "", "", "", "", "", "", "", "", 61.11, 
  9.66035*^6, 108.043, 43.4, 18.577, 11.976, 26777.561, 0.5, 278.296, 7.55, 
  26.8, 34.8, "", 7.02, 76.88, 0.854}, {"HUN", "Europe", "Hungary", 
  "2020-06-13", 4064., 11., 10.571, 559., 4., 2., 420.689, 1.139, 1.094, 
  57.865, 0.414, 0.207, 0.56, "", "", 283., 29.295, "", "", "", "", 3500., 
  229939., 23.802, 0.362, 3331., 0.345, 0.003, 315.1, "tests performed", "", 
  "", "", "", "", "", "", "", "", 61.11, 9.66035*^6, 108.043, 43.4, 18.577, 
  11.976, 26777.561, 0.5, 278.296, 7.55, 26.8, 34.8, "", 7.02, 76.88, 0.854}, 
 {"HUN", "Europe", "Hungary", "2020-06-14", 4069., 5., 8.714, 562., 3., 
  2.286, 421.206, 0.518, 0.902, 58.176, 0.311, 0.237, 0.52, "", "", 275., 
  28.467, "", "", "", "", 3573., 233512., 24.172, 0.37, 3363., 0.348, 0.003, 
  385.9, "tests performed", "", "", "", "", "", "", "", "", "", 61.11, 
  9.66035*^6, 108.043, 43.4, 18.577, 11.976, 26777.561, 0.5, 278.296, 7.55, 
  26.8, 34.8, "", 7.02, 76.88, 0.854}, {"HUN", "Europe", "Hungary", 
  "2020-06-15", 4076., 7., 8.857, 563., 1., 2.143, 421.931, 0.725, 0.917, 
  58.279, 0.104, 0.222, 0.5, "", "", 275., 28.467, "", "", "", "", 1635., 
  235147., 24.341, 0.169, 3518., 0.364, 0.003, 397.2, "tests performed", "", 
  "", "", "", "", "", "", "", "", 61.11, 9.66035*^6, 108.043, 43.4, 18.577, 
  11.976, 26777.561, 0.5, 278.296, 7.55, 26.8, 34.8, "", 7.02, 76.88, 0.854}, 
 {"HUN", "Europe", "Hungary", "2020-06-16", 4077., 1., 8.571, 565., 2., 
  2.143, 422.034, 0.104, 0.887, 58.486, 0.207, 0.222, 0.47, "", "", 255., 
  26.397, "", "", "", "", 1451., 236598., 24.492, 0.15, 3194., 0.331, 0.003, 
  372.7, "tests performed", "", "", "", "", "", "", "", "", "", 61.11, 
  9.66035*^6, 108.043, 43.4, 18.577, 11.976, 26777.561, 0.5, 278.296, 7.55, 
  26.8, 34.8, "", 7.02, 76.88, 0.854}, {"HUN", "Europe", "Hungary", 
  "2020-06-17", 4078., 1., 7.286, 567., 2., 2.286, 422.138, 0.104, 0.754, 
  58.694, 0.207, 0.237, 0.46, "", "", 210., 21.738, "", "", "", "", 5311., 
  241909., 25.041, 0.55, 3493., 0.362, 0.002, 479.4, "tests performed", "", 
  "", "", "", "", "", "", "", "", 61.11, 9.66035*^6, 108.043, 43.4, 18.577, 
  11.976, 26777.561, 0.5, 278.296, 7.55, 26.8, 34.8, "", 7.02, 76.88, 0.854}, 
 {"HUN", "Europe", "Hungary", "2020-06-18", 4079., 1., 5.714, 568., 1., 
  2.143, 422.241, 0.104, 0.592, 58.797, 0.104, 0.222, 0.47, "", "", 199., 
  20.6, "", "", "", "", 3459., 245368., 25.399, 0.358, 3336., 0.345, 0.002, 
  583.8, "tests performed", "", "", "", "", "", "", "", "", "", 61.11, 
  9.66035*^6, 108.043, 43.4, 18.577, 11.976, 26777.561, 0.5, 278.296, 7.55, 
  26.8, 34.8, "", 7.02, 76.88, 0.854}, {"HUN", "Europe", "Hungary", 
  "2020-06-19", 4081., 2., 4., 568., 0., 1.857, 422.448, 0.207, 0.414, 
  58.797, 0., 0.192, 0.55, "", "", 192., 19.875, "", "", "", "", 3793., 
  249161., 25.792, 0.393, 3246., 0.336, 0.001, 811.5, "tests performed", "", 
  "", "", "", "", "", "", "", "", 54.63, 9.66035*^6, 108.043, 43.4, 18.577, 
  11.976, 26777.561, 0.5, 278.296, 7.55, 26.8, 34.8, "", 7.02, 76.88, 0.854}, 
 {"HUN", "Europe", "Hungary", "2020-06-20", 4086., 5., 3.143, 570., 2., 
  1.571, 422.966, 0.518, 0.325, 59.004, 0.207, 0.163, 0.65, "", "", 186., 
  19.254, "", "", "", "", 3709., 252870., 26.176, 0.384, 3276., 0.339, 0.001, 
  1042.3, "tests performed", "", "", "", "", "", "", "", "", "", 54.63, 
  9.66035*^6, 108.043, 43.4, 18.577, 11.976, 26777.561, 0.5, 278.296, 7.55, 
  26.8, 34.8, "", 7.02, 76.88, 0.854}, {"HUN", "Europe", "Hungary", 
  "2020-06-21", 4094., 8., 3.571, 570., 0., 1.143, 423.794, 0.828, 0.37, 
  59.004, 0., 0.118, 0.77, "", "", 185., 19.15, "", "", "", "", 3226., 
  256096., 26.51, 0.334, 3226., 0.334, 0.001, 903.4, "tests performed", "", 
  "", "", "", "", "", "", "", "", 54.63, 9.66035*^6, 108.043, 43.4, 18.577, 
  11.976, 26777.561, 0.5, 278.296, 7.55, 26.8, 34.8, "", 7.02, 76.88, 0.854}, 
 {"HUN", "Europe", "Hungary", "2020-06-22", 4102., 8., 3.714, 572., 2., 
  1.286, 424.622, 0.828, 0.384, 59.211, 0.207, 0.133, 0.84, "", "", 184., 
  19.047, "", "", "", "", 1789., 257885., 26.695, 0.185, 3248., 0.336, 0.001, 
  874.5, "tests performed", "", "", "", "", "", "", "", "", "", 54.63, 
  9.66035*^6, 108.043, 43.4, 18.577, 11.976, 26777.561, 0.5, 278.296, 7.55, 
  26.8, 34.8, "", 7.02, 76.88, 0.854}, {"HUN", "Europe", "Hungary", 
  "2020-06-23", 4107., 5., 4.286, 573., 1., 1.143, 425.14, 0.518, 0.444, 
  59.315, 0.104, 0.118, 0.87, "", "", 183., 18.943, "", "", "", "", 746., 
  258631., 26.772, 0.077, 3148., 0.326, 0.001, 734.5, "tests performed", "", 
  "", "", "", "", "", "", "", "", 54.63, 9.66035*^6, 108.043, 43.4, 18.577, 
  11.976, 26777.561, 0.5, 278.296, 7.55, 26.8, 34.8, "", 7.02, 76.88, 0.854}, 
 {"HUN", "Europe", "Hungary", "2020-06-24", 4114., 7., 5.143, 576., 3., 
  1.286, 425.864, 0.725, 0.532, 59.625, 0.311, 0.133, 0.91, "", "", 183., 
  18.943, "", "", "", "", 2559., 261190., 27.037, 0.265, 2754., 0.285, 0.002, 
  535.5, "tests performed", "", "", "", "", "", "", "", "", "", 54.63, 
  9.66035*^6, 108.043, 43.4, 18.577, 11.976, 26777.561, 0.5, 278.296, 7.55, 
  26.8, 34.8, "", 7.02, 76.88, 0.854}, {"HUN", "Europe", "Hungary", 
  "2020-06-25", 4123., 9., 6.286, 577., 1., 1.286, 426.796, 0.932, 0.651, 
  59.729, 0.104, 0.133, 0.92, "", "", 182., 18.84, "", "", "", "", 3709., 
  264899., 27.421, 0.384, 2790., 0.289, 0.002, 443.8, "tests performed", "", 
  "", "", "", "", "", "", "", "", 54.63, 9.66035*^6, 108.043, 43.4, 18.577, 
  11.976, 26777.561, 0.5, 278.296, 7.55, 26.8, 34.8, "", 7.02, 76.88, 0.854}, 
 {"HUN", "Europe", "Hungary", "2020-06-26", 4127., 4., 6.571, 578., 1., 
  1.429, 427.21, 0.414, 0.68, 59.832, 0.104, 0.148, 0.92, "", "", 179., 
  18.529, "", "", "", "", 1927., 266826., 27.621, 0.199, 2524., 0.261, 0.003, 
  384.1, "tests performed", "", "", "", "", "", "", "", "", "", 54.63, 
  9.66035*^6, 108.043, 43.4, 18.577, 11.976, 26777.561, 0.5, 278.296, 7.55, 
  26.8, 34.8, "", 7.02, 76.88, 0.854}, {"HUN", "Europe", "Hungary", 
  "2020-06-27", 4138., 11., 7.429, 578., 0., 1.143, 428.349, 1.139, 0.769, 
  59.832, 0., 0.118, 0.94, "", "", 174., 18.012, "", "", "", "", 3207., 
  270033., 27.953, 0.332, 2452., 0.254, 0.003, 330.1, "tests performed", "", 
  "", "", "", "", "", "", "", "", 54.63, 9.66035*^6, 108.043, 43.4, 18.577, 
  11.976, 26777.561, 0.5, 278.296, 7.55, 26.8, 34.8, "", 7.02, 76.88, 0.854}, 
 {"HUN", "Europe", "Hungary", "2020-06-28", 4142., 4., 6.857, 581., 3., 
  1.571, 428.763, 0.414, 0.71, 60.143, 0.311, 0.163, 0.92, "", "", 172., 
  17.805, "", "", "", "", 931., 270964., 28.049, 0.096, 2124., 0.22, 0.003, 
  309.8, "tests performed", "", "", "", "", "", "", "", "", "", 54.63, 
  9.66035*^6, 108.043, 43.4, 18.577, 11.976, 26777.561, 0.5, 278.296, 7.55, 
  26.8, 34.8, "", 7.02, 76.88, 0.854}, {"HUN", "Europe", "Hungary", 
  "2020-06-29", 4145., 3., 6.143, 585., 4., 1.857, 429.073, 0.311, 0.636, 
  60.557, 0.414, 0.192, 0.93, "", "", 170., 17.598, "", "", "", "", 2685., 
  273649., 28.327, 0.278, 2252., 0.233, 0.003, 366.6, "tests performed", "", 
  "", "", "", "", "", "", "", "", 54.63, 9.66035*^6, 108.043, 43.4, 18.577, 
  11.976, 26777.561, 0.5, 278.296, 7.55, 26.8, 34.8, "", 7.02, 76.88, 0.854}, 
 {"HUN", "Europe", "Hungary", "2020-06-30", 4155., 10., 6.857, 585., 0., 
  1.714, 430.109, 1.035, 0.71, 60.557, 0., 0.177, 0.97, "", "", 169., 17.494, 
  "", "", "", "", 1066., 274715., 28.437, 0.11, 2298., 0.238, 0.003, 335.1, 
  "tests performed", "", "", "", "", "", "", "", "", "", 54.63, 9.66035*^6, 
  108.043, 43.4, 18.577, 11.976, 26777.561, 0.5, 278.296, 7.55, 26.8, 34.8, 
  "", 7.02, 76.88, 0.854}, {"HUN", "Europe", "Hungary", "2020-07-01", 4157., 
  2., 6.143, 586., 1., 1.429, 430.316, 0.207, 0.636, 60.66, 0.104, 0.148, 
  0.97, "", "", 169., 17.494, "", "", "", "", 2805., 277520., 28.728, 0.29, 
  2333., 0.242, 0.003, 379.8, "tests performed", "", "", "", "", "", "", "", 
  "", "", 54.63, 9.66035*^6, 108.043, 43.4, 18.577, 11.976, 26777.561, 0.5, 
  278.296, 7.55, 26.8, 34.8, "", 7.02, 76.88, 0.854}, 
 {"HUN", "Europe", "Hungary", "2020-07-02", 4166., 9., 6.143, 587., 1., 
  1.429, 431.247, 0.932, 0.636, 60.764, 0.104, 0.148, 0.99, "", "", 157., 
  16.252, "", "", "", "", 1940., 279460., 28.929, 0.201, 2080., 0.215, 0.003, 
  338.6, "tests performed", "", "", "", "", "", "", "", "", "", 54.63, 
  9.66035*^6, 108.043, 43.4, 18.577, 11.976, 26777.561, 0.5, 278.296, 7.55, 
  26.8, 34.8, "", 7.02, 76.88, 0.854}, {"HUN", "Europe", "Hungary", 
  "2020-07-03", 4172., 6., 6.429, 588., 1., 1.429, 431.868, 0.621, 0.665, 
  60.867, 0.104, 0.148, 1., "", "", 150., 15.527, "", "", "", "", 1938., 
  281398., 29.129, 0.201, 2082., 0.216, 0.003, 323.8, "tests performed", "", 
  "", "", "", "", "", "", "", "", 54.63, 9.66035*^6, 108.043, 43.4, 18.577, 
  11.976, 26777.561, 0.5, 278.296, 7.55, 26.8, 34.8, "", 7.02, 76.88, 0.854}, 
 {"HUN", "Europe", "Hungary", "2020-07-04", 4174., 2., 5.143, 589., 1., 
  1.571, 432.075, 0.207, 0.532, 60.971, 0.104, 0.163, 1.02, "", "", 140., 
  14.492, "", "", "", "", 1880., 283278., 29.324, 0.195, 1892., 0.196, 0.003, 
  367.9, "tests performed", "", "", "", "", "", "", "", "", "", 54.63, 
  9.66035*^6, 108.043, 43.4, 18.577, 11.976, 26777.561, 0.5, 278.296, 7.55, 
  26.8, 34.8, "", 7.02, 76.88, 0.854}, {"HUN", "Europe", "Hungary", 
  "2020-07-05", 4183., 9., 5.857, 589., 0., 1.143, 433.007, 0.932, 0.606, 
  60.971, 0., 0.118, 1.12, "", "", 144., 14.906, "", "", "", "", 2082., 
  285360., 29.539, 0.216, 2057., 0.213, 0.003, 351.2, "tests performed", "", 
  "", "", "", "", "", "", "", "", 54.63, 9.66035*^6, 108.043, 43.4, 18.577, 
  11.976, 26777.561, 0.5, 278.296, 7.55, 26.8, 34.8, "", 7.02, 76.88, 0.854}, 
 {"HUN", "Europe", "Hungary", "2020-07-06", 4189., 6., 6.286, 589., 0., 
  0.571, 433.628, 0.621, 0.651, 60.971, 0., 0.059, 1.18, "", "", 144., 
  14.906, "", "", "", "", 493., 285853., 29.59, 0.051, 1743., 0.18, 0.004, 
  277.3, "tests performed", "", "", "", "", "", "", "", "", "", 54.63, 
  9.66035*^6, 108.043, 43.4, 18.577, 11.976, 26777.561, 0.5, 278.296, 7.55, 
  26.8, 34.8, "", 7.02, 76.88, 0.854}, {"HUN", "Europe", "Hungary", 
  "2020-07-07", 4205., 16., 7.143, 589., 0., 0.571, 435.284, 1.656, 0.739, 
  60.971, 0., 0.059, 1.24, "", "", 142., 14.699, "", "", "", "", 900., 
  286753., 29.684, 0.093, 1720., 0.178, 0.004, 240.8, "tests performed", "", 
  "", "", "", "", "", "", "", "", 54.63, 9.66035*^6, 108.043, 43.4, 18.577, 
  11.976, 26777.561, 0.5, 278.296, 7.55, 26.8, 34.8, "", 7.02, 76.88, 0.854}, 
 {"HUN", "Europe", "Hungary", "2020-07-08", 4210., 5., 7.571, 589., 0., 
  0.429, 435.802, 0.518, 0.784, 60.971, 0., 0.044, 1.18, "", "", 132., 
  13.664, "", "", "", "", 1710., 288463., 29.861, 0.177, 1563., 0.162, 0.005, 
  206.4, "tests performed", "", "", "", "", "", "", "", "", "", 54.63, 
  9.66035*^6, 108.043, 43.4, 18.577, 11.976, 26777.561, 0.5, 278.296, 7.55, 
  26.8, 34.8, "", 7.02, 76.88, 0.854}, {"HUN", "Europe", "Hungary", 
  "2020-07-09", 4220., 10., 7.714, 591., 2., 0.571, 436.837, 1.035, 0.799, 
  61.178, 0.207, 0.059, 1.12, "", "", 131., 13.561, "", "", "", "", 909., 
  289372., 29.955, 0.094, 1416., 0.147, 0.005, 183.6, "tests performed", "", 
  "", "", "", "", "", "", "", "", 54.63, 9.66035*^6, 108.043, 43.4, 18.577, 
  11.976, 26777.561, 0.5, 278.296, 7.55, 26.8, 34.8, "", 7.02, 76.88, 0.854}, 
 {"HUN", "Europe", "Hungary", "2020-07-10", 4223., 3., 7.286, 593., 2., 
  0.714, 437.148, 0.311, 0.754, 61.385, 0.207, 0.074, 1.08, "", "", 133., 
  13.768, "", "", "", "", 2435., 291807., 30.207, 0.252, 1487., 0.154, 0.005, 
  204.1, "tests performed", "", "", "", "", "", "", "", "", "", 54.63, 
  9.66035*^6, 108.043, 43.4, 18.577, 11.976, 26777.561, 0.5, 278.296, 7.55, 
  26.8, 34.8, "", 7.02, 76.88, 0.854}, {"HUN", "Europe", "Hungary", 
  "2020-07-11", 4229., 6., 7.857, 595., 2., 0.857, 437.769, 0.621, 0.813, 
  61.592, 0.207, 0.089, 1.11, "", "", 129., 13.354, "", "", "", "", 1183., 
  292990., 30.329, 0.122, 1387., 0.144, 0.006, 176.5, "tests performed", "", 
  "", "", "", "", "", "", "", "", 54.63, 9.66035*^6, 108.043, 43.4, 18.577, 
  11.976, 26777.561, 0.5, 278.296, 7.55, 26.8, 34.8, "", 7.02, 76.88, 0.854}, 
 {"HUN", "Europe", "Hungary", "2020-07-12", 4234., 5., 7.286, 595., 0., 
  0.857, 438.286, 0.518, 0.754, 61.592, 0., 0.089, 1.19, "", "", 128., 13.25, 
  "", "", "", "", 1205., 294195., 30.454, 0.125, 1262., 0.131, 0.006, 173.2, 
  "tests performed", "", "", "", "", "", "", "", "", "", 54.63, 9.66035*^6, 
  108.043, 43.4, 18.577, 11.976, 26777.561, 0.5, 278.296, 7.55, 26.8, 34.8, 
  "", 7.02, 76.88, 0.854}, {"HUN", "Europe", "Hungary", "2020-07-13", 4247., 
  13., 8.286, 595., 0., 0.857, 439.632, 1.346, 0.858, 61.592, 0., 0.089, 1.3, 
  "", "", 127., 13.147, "", "", "", "", 1136., 295331., 30.571, 0.118, 1354., 
  0.14, 0.006, 163.4, "tests performed", "", "", "", "", "", "", "", "", "", 
  54.63, 9.66035*^6, 108.043, 43.4, 18.577, 11.976, 26777.561, 0.5, 278.296, 
  7.55, 26.8, 34.8, "", 7.02, 76.88, 0.854}, {"HUN", "Europe", "Hungary", 
  "2020-07-14", 4258., 11., 7.571, 595., 0., 0.857, 440.771, 1.139, 0.784, 
  61.592, 0., 0.089, 1.34, "", "", 131., 13.561, "", "", "", "", 797., 
  296128., 30.654, 0.083, 1339., 0.139, 0.006, 176.9, "tests performed", "", 
  "", "", "", "", "", "", "", "", 54.63, 9.66035*^6, 108.043, 43.4, 18.577, 
  11.976, 26777.561, 0.5, 278.296, 7.55, 26.8, 34.8, "", 7.02, 76.88, 0.854}, 
 {"HUN", "Europe", "Hungary", "2020-07-15", 4263., 5., 7.571, 595., 0., 
  0.857, 441.288, 0.518, 0.784, 61.592, 0., 0.089, 1.36, "", "", 125., 
  12.939, "", "", "", "", 2827., 298955., 30.947, 0.293, 1499., 0.155, 0.005, 
  198., "tests performed", "", "", "", "", "", "", "", "", "", 54.63, 
  9.66035*^6, 108.043, 43.4, 18.577, 11.976, 26777.561, 0.5, 278.296, 7.55, 
  26.8, 34.8, "", 7.02, 76.88, 0.854}, {"HUN", "Europe", "Hungary", 
  "2020-07-16", 4279., 16., 8.429, 595., 0., 0.571, 442.945, 1.656, 0.872, 
  61.592, 0., 0.059, 1.41, "", "", 109., 11.283, "", "", "", "", 1447., 
  300402., 31.096, 0.15, 1576., 0.163, 0.005, 187., "tests performed", "", 
  "", "", "", "", "", "", "", "", 54.63, 9.66035*^6, 108.043, 43.4, 18.577, 
  11.976, 26777.561, 0.5, 278.296, 7.55, 26.8, 34.8, "", 7.02, 76.88, 0.854}, 
 {"HUN", "Europe", "Hungary", "2020-07-17", 4293., 14., 10., 595., 0., 0.286, 
  444.394, 1.449, 1.035, 61.592, 0., 0.03, 1.43, "", "", 83., 8.592, "", "", 
  "", "", 2117., 302519., 31.316, 0.219, 1530., 0.158, 0.007, 153., 
  "tests performed", "", "", "", "", "", "", "", "", "", 54.63, 9.66035*^6, 
  108.043, 43.4, 18.577, 11.976, 26777.561, 0.5, 278.296, 7.55, 26.8, 34.8, 
  "", 7.02, 76.88, 0.854}, {"HUN", "Europe", "Hungary", "2020-07-18", 4315., 
  22., 12.286, 596., 1., 0.143, 446.671, 2.277, 1.272, 61.695, 0.104, 0.015, 
  1.43, "", "", 83., 8.592, "", "", "", "", 2384., 304903., 31.562, 0.247, 
  1702., 0.176, 0.007, 138.5, "tests performed", "", "", "", "", "", "", "", 
  "", "", 54.63, 9.66035*^6, 108.043, 43.4, 18.577, 11.976, 26777.561, 0.5, 
  278.296, 7.55, 26.8, 34.8, "", 7.02, 76.88, 0.854}, 
 {"HUN", "Europe", "Hungary", "2020-07-19", 4333., 18., 14.143, 596., 0., 
  0.143, 448.534, 1.863, 1.464, 61.695, 0., 0.015, 1.38, "", "", 82., 8.488, 
  "", "", "", "", 2713., 307616., 31.843, 0.281, 1917., 0.198, 0.007, 135.5, 
  "tests performed", "", "", "", "", "", "", "", "", "", 54.63, 9.66035*^6, 
  108.043, 43.4, 18.577, 11.976, 26777.561, 0.5, 278.296, 7.55, 26.8, 34.8, 
  "", 7.02, 76.88, 0.854}, {"HUN", "Europe", "Hungary", "2020-07-20", 4339., 
  6., 13.143, 596., 0., 0.143, 449.156, 0.621, 1.36, 61.695, 0., 0.015, 1.3, 
  "", "", 83., 8.592, "", "", "", "", 2224., 309840., 32.073, 0.23, 2073., 
  0.215, 0.006, 157.7, "tests performed", "", "", "", "", "", "", "", "", "", 
  54.63, 9.66035*^6, 108.043, 43.4, 18.577, 11.976, 26777.561, 0.5, 278.296, 
  7.55, 26.8, 34.8, "", 7.02, 76.88, 0.854}, {"HUN", "Europe", "Hungary", 
  "2020-07-21", 4347., 8., 12.714, 596., 0., 0.143, 449.984, 0.828, 1.316, 
  61.695, 0., 0.015, 1.28, "", "", 78., 8.074, "", "", "", "", 760., 310600., 
  32.152, 0.079, 2067., 0.214, 0.006, 162.6, "tests performed", "", "", "", 
  "", "", "", "", "", "", 54.63, 9.66035*^6, 108.043, 43.4, 18.577, 11.976, 
  26777.561, 0.5, 278.296, 7.55, 26.8, 34.8, "", 7.02, 76.88, 0.854}, 
 {"HUN", "Europe", "Hungary", "2020-07-22", 4366., 19., 14.714, 596., 0., 
  0.143, 451.95, 1.967, 1.523, 61.695, 0., 0.015, 1.3, "", "", 76., 7.867, 
  "", "", "", "", 2158., 312758., 32.375, 0.223, 1972., 0.204, 0.007, 134., 
  "tests performed", "", "", "", "", "", "", "", "", "", 54.63, 9.66035*^6, 
  108.043, 43.4, 18.577, 11.976, 26777.561, 0.5, 278.296, 7.55, 26.8, 34.8, 
  "", 7.02, 76.88, 0.854}, {"HUN", "Europe", "Hungary", "2020-07-23", 4380., 
  14., 14.429, 596., 0., 0.143, 453.4, 1.449, 1.494, 61.695, 0., 0.015, 1.25, 
  "", "", 76., 7.867, "", "", "", "", 3132., 315890., 32.7, 0.324, 2213., 
  0.229, 0.007, 153.4, "tests performed", "", "", "", "", "", "", "", "", "", 
  54.63, 9.66035*^6, 108.043, 43.4, 18.577, 11.976, 26777.561, 0.5, 278.296, 
  7.55, 26.8, 34.8, "", 7.02, 76.88, 0.854}, {"HUN", "Europe", "Hungary", 
  "2020-07-24", 4398., 18., 15., 596., 0., 0.143, 455.263, 1.863, 1.553, 
  61.695, 0., 0.015, 1.24, "", "", 70., 7.246, "", "", "", "", 3734., 
  319624., 33.086, 0.387, 2444., 0.253, 0.006, 162.9, "tests performed", "", 
  "", "", "", "", "", "", "", "", 54.63, 9.66035*^6, 108.043, 43.4, 18.577, 
  11.976, 26777.561, 0.5, 278.296, 7.55, 26.8, 34.8, "", 7.02, 76.88, 0.854}, 
 {"HUN", "Europe", "Hungary", "2020-07-25", 4424., 26., 15.571, 596., 0., 0., 
  457.954, 2.691, 1.612, 61.695, 0., 0., 1.22, "", "", 68., 7.039, "", "", 
  "", "", 3819., 323443., 33.481, 0.395, 2649., 0.274, 0.006, 170.1, 
  "tests performed", "", "", "", "", "", "", "", "", "", 54.63, 9.66035*^6, 
  108.043, 43.4, 18.577, 11.976, 26777.561, 0.5, 278.296, 7.55, 26.8, 34.8, 
  "", 7.02, 76.88, 0.854}, {"HUN", "Europe", "Hungary", "2020-07-26", 4435., 
  11., 14.571, 596., 0., 0., 459.093, 1.139, 1.508, 61.695, 0., 0., 1.16, "", 
  "", 69., 7.143, "", "", "", "", 2881., 326324., 33.78, 0.298, 2673., 0.277, 
  0.005, 183.4, "tests performed", "", "", "", "", "", "", "", "", "", 54.63, 
  9.66035*^6, 108.043, 43.4, 18.577, 11.976, 26777.561, 0.5, 278.296, 7.55, 
  26.8, 34.8, "", 7.02, 76.88, 0.854}, {"HUN", "Europe", "Hungary", 
  "2020-07-27", 4448., 13., 15.571, 596., 0., 0., 460.439, 1.346, 1.612, 
  61.695, 0., 0., 1.13, "", "", 71., 7.35, "", "", "", "", 2029., 328353., 
  33.99, 0.21, 2645., 0.274, 0.006, 169.9, "tests performed", "", "", "", "", 
  "", "", "", "", "", 54.63, 9.66035*^6, 108.043, 43.4, 18.577, 11.976, 
  26777.561, 0.5, 278.296, 7.55, 26.8, 34.8, "", 7.02, 76.88, 0.854}, 
 {"HUN", "Europe", "Hungary", "2020-07-28", 4456., 8., 15.571, 596., 0., 0., 
  461.267, 0.828, 1.612, 61.695, 0., 0., 1.1, "", "", 76., 7.867, "", "", "", 
  "", 1656., 330009., 34.161, 0.171, 2773., 0.287, 0.006, 178.1, 
  "tests performed", "", "", "", "", "", "", "", "", "", 54.63, 9.66035*^6, 
  108.043, 43.4, 18.577, 11.976, 26777.561, 0.5, 278.296, 7.55, 26.8, 34.8, 
  "", 7.02, 76.88, 0.854}, {"HUN", "Europe", "Hungary", "2020-07-29", 4465., 
  9., 14.143, 596., 0., 0., 462.199, 0.932, 1.464, 61.695, 0., 0., 1.1, "", 
  "", 76., 7.867, "", "", "", "", 3207., 333216., 34.493, 0.332, 2923., 
  0.303, 0.005, 206.7, "tests performed", "", "", "", "", "", "", "", "", "", 
  54.63, 9.66035*^6, 108.043, 43.4, 18.577, 11.976, 26777.561, 0.5, 278.296, 
  7.55, 26.8, 34.8, "", 7.02, 76.88, 0.854}, {"HUN", "Europe", "Hungary", 
  "2020-07-30", 4484., 19., 14.857, 596., 0., 0., 464.165, 1.967, 1.538, 
  61.695, 0., 0., 1.11, "", "", 76., 7.867, "", "", "", "", 3015., 336231., 
  34.805, 0.312, 2906., 0.301, 0.005, 195.6, "tests performed", "", "", "", 
  "", "", "", "", "", "", 54.63, 9.66035*^6, 108.043, 43.4, 18.577, 11.976, 
  26777.561, 0.5, 278.296, 7.55, 26.8, 34.8, "", 7.02, 76.88, 0.854}, 
 {"HUN", "Europe", "Hungary", "2020-07-31", 4505., 21., 15.286, 596., 0., 0., 
  466.339, 2.174, 1.582, 61.695, 0., 0., 1.13, "", "", 73., 7.557, "", "", 
  "", "", 2702., 338933., 35.085, 0.28, 2758., 0.285, 0.006, 180.4, 
  "tests performed", "", "", "", "", "", "", "", "", "", 54.63, 9.66035*^6, 
  108.043, 43.4, 18.577, 11.976, 26777.561, 0.5, 278.296, 7.55, 26.8, 34.8, 
  "", 7.02, 76.88, 0.854}, {"HUN", "Europe", "Hungary", "2020-08-01", 4526., 
  21., 14.571, 597., 1., 0.143, 468.513, 2.174, 1.508, 61.799, 0.104, 0.015, 
  1.12, "", "", 73., 7.557, "", "", "", "", 3724., 342657., 35.47, 0.385, 
  2745., 0.284, 0.005, 188.4, "tests performed", "", "", "", "", "", "", "", 
  "", "", 54.63, 9.66035*^6, 108.043, 43.4, 18.577, 11.976, 26777.561, 0.5, 
  278.296, 7.55, 26.8, 34.8, "", 7.02, 76.88, 0.854}, 
 {"HUN", "Europe", "Hungary", "2020-08-02", 4535., 9., 14.286, 597., 0., 
  0.143, 469.445, 0.932, 1.479, 61.799, 0., 0.015, 1.1, "", "", 71., 7.35, 
  "", "", "", "", 2110., 344767., 35.689, 0.218, 2635., 0.273, 0.005, 184.4, 
  "tests performed", "", "", "", "", "", "", "", "", "", 54.63, 9.66035*^6, 
  108.043, 43.4, 18.577, 11.976, 26777.561, 0.5, 278.296, 7.55, 26.8, 34.8, 
  "", 7.02, 76.88, 0.854}, {"HUN", "Europe", "Hungary", "2020-08-03", 4544., 
  9., 13.714, 597., 0., 0.143, 470.376, 0.932, 1.42, 61.799, 0., 0.015, 1.14, 
  "", "", 74., 7.66, "", "", "", "", 1965., 346732., 35.892, 0.203, 2626., 
  0.272, 0.005, 191.5, "tests performed", "", "", "", "", "", "", "", "", "", 
  54.63, 9.66035*^6, 108.043, 43.4, 18.577, 11.976, 26777.561, 0.5, 278.296, 
  7.55, 26.8, 34.8, "", 7.02, 76.88, 0.854}, {"HUN", "Europe", "Hungary", 
  "2020-08-04", 4553., 9., 13.857, 598., 1., 0.286, 471.308, 0.932, 1.434, 
  61.903, 0.104, 0.03, 1.21, "", "", 75., 7.764, "", "", "", "", 1170., 
  347902., 36.013, 0.121, 2556., 0.265, 0.005, 184.5, "tests performed", "", 
  "", "", "", "", "", "", "", "", 54.63, 9.66035*^6, 108.043, 43.4, 18.577, 
  11.976, 26777.561, 0.5, 278.296, 7.55, 26.8, 34.8, "", 7.02, 76.88, 0.854}, 
 {"HUN", "Europe", "Hungary", "2020-08-05", 4564., 11., 14.143, 599., 1., 
  0.429, 472.447, 1.139, 1.464, 62.006, 0.104, 0.044, 1.3, "", "", 72., 
  7.453, "", "", "", "", 1976., 349878., 36.218, 0.205, 2380., 0.246, 0.006, 
  168.3, "tests performed", "", "", "", "", "", "", "", "", "", 54.63, 
  9.66035*^6, 108.043, 43.4, 18.577, 11.976, 26777.561, 0.5, 278.296, 7.55, 
  26.8, 34.8, "", 7.02, 76.88, 0.854}, {"HUN", "Europe", "Hungary", 
  "2020-08-06", 4597., 33., 16.143, 600., 1., 0.571, 475.863, 3.416, 1.671, 
  62.11, 0.104, 0.059, 1.41, "", "", 74., 7.66, "", "", "", "", 2438., 
  352316., 36.47, 0.252, 2298., 0.238, 0.007, 142.4, "tests performed", "", 
  "", "", "", "", "", "", "", "", 54.63, 9.66035*^6, 108.043, 43.4, 18.577, 
  11.976, 26777.561, 0.5, 278.296, 7.55, 26.8, 34.8, "", 7.02, 76.88, 0.854}, 
 {"HUN", "Europe", "Hungary", "2020-08-07", 4621., 24., 16.571, 602., 2., 
  0.857, 478.347, 2.484, 1.715, 62.317, 0.207, 0.089, 1.45, "", "", 72., 
  7.453, "", "", "", "", 2921., 355237., 36.773, 0.302, 2329., 0.241, 0.007, 
  140.5, "tests performed", "", "", "", "", "", "", "", "", "", 54.63, 
  9.66035*^6, 108.043, 43.4, 18.577, 11.976, 26777.561, 0.5, 278.296, 7.55, 
  26.8, 34.8, "", 7.02, 76.88, 0.854}, {"HUN", "Europe", "Hungary", 
  "2020-08-08", 4653., 32., 18.143, 602., 0., 0.714, 481.66, 3.313, 1.878, 
  62.317, 0., 0.074, 1.49, "", "", 69., 7.143, "", "", "", "", 2970., 
  358207., 37.08, 0.307, 2221., 0.23, 0.008, 122.4, "tests performed", "", 
  "", "", "", "", "", "", "", "", 54.63, 9.66035*^6, 108.043, 43.4, 18.577, 
  11.976, 26777.561, 0.5, 278.296, 7.55, 26.8, 34.8, "", 7.02, 76.88, 0.854}, 
 {"HUN", "Europe", "Hungary", "2020-08-09", 4696., 43., 23., 602., 0., 0.714, 
  486.111, 4.451, 2.381, 62.317, 0., 0.074, 1.52, "", "", 73., 7.557, "", "", 
  "", "", 2335., 360542., 37.322, 0.242, 2254., 0.233, 0.01, 98., 
  "tests performed", "", "", "", "", "", "", "", "", "", 54.63, 9.66035*^6, 
  108.043, 43.4, 18.577, 11.976, 26777.561, 0.5, 278.296, 7.55, 26.8, 34.8, 
  "", 7.02, 76.88, 0.854}, {"HUN", "Europe", "Hungary", "2020-08-10", 4731., 
  35., 26.714, 605., 3., 1.143, 489.734, 3.623, 2.765, 62.627, 0.311, 0.118, 
  1.47, "", "", 61., 6.314, "", "", "", "", 1888., 362430., 37.517, 0.195, 
  2243., 0.232, 0.012, 84., "tests performed", "", "", "", "", "", "", "", 
  "", "", 54.63, 9.66035*^6, 108.043, 43.4, 18.577, 11.976, 26777.561, 0.5, 
  278.296, 7.55, 26.8, 34.8, "", 7.02, 76.88, 0.854}, 
 {"HUN", "Europe", "Hungary", "2020-08-11", 4746., 15., 27.571, 605., 0., 1., 
  491.287, 1.553, 2.854, 62.627, 0., 0.104, 1.4, "", "", 62., 6.418, "", "", 
  "", "", 799., 363229., 37.6, 0.083, 2190., 0.227, 0.013, 79.4, 
  "tests performed", "", "", "", "", "", "", "", "", "", 49.07, 9.66035*^6, 
  108.043, 43.4, 18.577, 11.976, 26777.561, 0.5, 278.296, 7.55, 26.8, 34.8, 
  "", 7.02, 76.88, 0.854}, {"HUN", "Europe", "Hungary", "2020-08-12", 4768., 
  22., 29.143, 605., 0., 0.857, 493.564, 2.277, 3.017, 62.627, 0., 0.089, 
  1.36, "", "", 64., 6.625, "", "", "", "", 2897., 366126., 37.9, 0.3, 2321., 
  0.24, 0.013, 79.6, "tests performed", "", "", "", "", "", "", "", "", "", 
  49.07, 9.66035*^6, 108.043, 43.4, 18.577, 11.976, 26777.561, 0.5, 278.296, 
  7.55, 26.8, 34.8, "", 7.02, 76.88, 0.854}, {"HUN", "Europe", "Hungary", 
  "2020-08-13", 4813., 45., 30.857, 607., 2., 1., 498.222, 4.658, 3.194, 
  62.834, 0.207, 0.104, 1.34, "", "", 66., 6.832, "", "", "", "", 3189., 
  369315., 38.23, 0.33, 2428., 0.251, 0.013, 78.7, "tests performed", "", "", 
  "", "", "", "", "", "", "", 49.07, 9.66035*^6, 108.043, 43.4, 18.577, 
  11.976, 26777.561, 0.5, 278.296, 7.55, 26.8, 34.8, "", 7.02, 76.88, 0.854}, 
 {"HUN", "Europe", "Hungary", "2020-08-14", 4853., 40., 33.143, 607., 0., 
  0.714, 502.363, 4.141, 3.431, 62.834, 0., 0.074, 1.3, "", "", 64., 6.625, 
  "", "", "", "", 3142., 372457., 38.555, 0.325, 2460., 0.255, 0.013, 74.2, 
  "tests performed", "", "", "", "", "", "", "", "", "", 49.07, 9.66035*^6, 
  108.043, 43.4, 18.577, 11.976, 26777.561, 0.5, 278.296, 7.55, 26.8, 34.8, 
  "", 7.02, 76.88, 0.854}, {"HUN", "Europe", "Hungary", "2020-08-15", 4877., 
  24., 32., 607., 0., 0.714, 504.847, 2.484, 3.313, 62.834, 0., 0.074, 1.26, 
  "", "", 63., 6.522, "", "", "", "", 2998., 375455., 38.866, 0.31, 2464., 
  0.255, 0.013, 77., "tests performed", "", "", "", "", "", "", "", "", "", 
  49.07, 9.66035*^6, 108.043, 43.4, 18.577, 11.976, 26777.561, 0.5, 278.296, 
  7.55, 26.8, 34.8, "", 7.02, 76.88, 0.854}, {"HUN", "Europe", "Hungary", 
  "2020-08-16", 4916., 39., 31.429, 608., 1., 0.857, 508.884, 4.037, 3.253, 
  62.938, 0.104, 0.089, 1.27, "", "", 62., 6.418, "", "", "", "", 2923., 
  378378., 39.168, 0.303, 2548., 0.264, 0.012, 81.1, "tests performed", "", 
  "", "", "", "", "", "", "", "", 49.07, 9.66035*^6, 108.043, 43.4, 18.577, 
  11.976, 26777.561, 0.5, 278.296, 7.55, 26.8, 34.8, "", 7.02, 76.88, 0.854}, 
 {"HUN", "Europe", "Hungary", "2020-08-17", 4946., 30., 30.714, 608., 0., 
  0.429, 511.99, 3.105, 3.179, 62.938, 0., 0.044, 1.27, "", "", 62., 6.418, 
  "", "", "", "", 2324., 380702., 39.409, 0.241, 2610., 0.27, 0.012, 85., 
  "tests performed", "", "", "", "", "", "", "", "", "", 49.07, 9.66035*^6, 
  108.043, 43.4, 18.577, 11.976, 26777.561, 0.5, 278.296, 7.55, 26.8, 34.8, 
  "", 7.02, 76.88, 0.854}, {"HUN", "Europe", "Hungary", "2020-08-18", 4970., 
  24., 32., 609., 1., 0.571, 514.474, 2.484, 3.313, 63.041, 0.104, 0.059, 
  1.29, "", "", 60., 6.211, "", "", "", "", 2479., 383181., 39.665, 0.257, 
  2850., 0.295, 0.011, 89.1, "tests performed", "", "", "", "", "", "", "", 
  "", "", 49.07, 9.66035*^6, 108.043, 43.4, 18.577, 11.976, 26777.561, 0.5, 
  278.296, 7.55, 26.8, 34.8, "", 7.02, 76.88, 0.854}, 
 {"HUN", "Europe", "Hungary", "2020-08-19", 5002., 32., 33.429, 609., 0., 
  0.571, 517.787, 3.313, 3.46, 63.041, 0., 0.059, 1.29, "", "", 57., 5.9, "", 
  "", "", "", 3700., 386881., 40.048, 0.383, 2965., 0.307, 0.011, 88.7, 
  "tests performed", "", "", "", "", "", "", "", "", "", 49.07, 9.66035*^6, 
  108.043, 43.4, 18.577, 11.976, 26777.561, 0.5, 278.296, 7.55, 26.8, 34.8, 
  "", 7.02, 76.88, 0.854}, {"HUN", "Europe", "Hungary", "2020-08-20", 5046., 
  44., 33.286, 609., 0., 0.286, 522.341, 4.555, 3.446, 63.041, 0., 0.03, 1.3, 
  "", "", 57., 5.9, "", "", "", "", 2968., 389849., 40.356, 0.307, 2933., 
  0.304, 0.011, 88.1, "tests performed", "", "", "", "", "", "", "", "", "", 
  49.07, 9.66035*^6, 108.043, 43.4, 18.577, 11.976, 26777.561, 0.5, 278.296, 
  7.55, 26.8, 34.8, "", 7.02, 76.88, 0.854}, {"HUN", "Europe", "Hungary", 
  "2020-08-21", 5098., 52., 35., 611., 2., 0.571, 527.724, 5.383, 3.623, 
  63.248, 0.207, 0.059, 1.31, "", "", 58., 6.004, "", "", "", "", 3352., 
  393201., 40.703, 0.347, 2963., 0.307, 0.012, 84.7, "tests performed", "", 
  "", "", "", "", "", "", "", "", 49.07, 9.66035*^6, 108.043, 43.4, 18.577, 
  11.976, 26777.561, 0.5, 278.296, 7.55, 26.8, 34.8, "", 7.02, 76.88, 0.854}, 
 {"HUN", "Europe", "Hungary", "2020-08-22", 5133., 35., 36.571, 611., 0., 
  0.571, 531.347, 3.623, 3.786, 63.248, 0., 0.059, 1.33, "", "", 60., 6.211, 
  "", "", "", "", 1480., 394681., 40.856, 0.153, 2747., 0.284, 0.013, 75.1, 
  "tests performed", "", "", "", "", "", "", "", "", "", 49.07, 9.66035*^6, 
  108.043, 43.4, 18.577, 11.976, 26777.561, 0.5, 278.296, 7.55, 26.8, 34.8, 
  "", 7.02, 76.88, 0.854}, {"HUN", "Europe", "Hungary", "2020-08-23", 5155., 
  22., 34.143, 613., 2., 0.714, 533.625, 2.277, 3.534, 63.455, 0.207, 0.074, 
  1.37, "", "", 59., 6.107, "", "", "", "", 2181., 396862., 41.082, 0.226, 
  2641., 0.273, 0.013, 77.4, "tests performed", "", "", "", "", "", "", "", 
  "", "", 49.07, 9.66035*^6, 108.043, 43.4, 18.577, 11.976, 26777.561, 0.5, 
  278.296, 7.55, 26.8, 34.8, "", 7.02, 76.88, 0.854}, 
 {"HUN", "Europe", "Hungary", "2020-08-24", 5191., 36., 35., 613., 0., 0.714, 
  537.351, 3.727, 3.623, 63.455, 0., 0.074, 1.52, "", "", 59., 6.107, "", "", 
  "", "", 1458., 398320., 41.232, 0.151, 2517., 0.261, 0.014, 71.9, 
  "tests performed", "", "", "", "", "", "", "", "", "", 49.07, 9.66035*^6, 
  108.043, 43.4, 18.577, 11.976, 26777.561, 0.5, 278.296, 7.55, 26.8, 34.8, 
  "", 7.02, 76.88, 0.854}, {"HUN", "Europe", "Hungary", "2020-08-25", 5215., 
  24., 35., 614., 1., 0.714, 539.836, 2.484, 3.623, 63.559, 0.104, 0.074, 
  1.69, "", "", 57., 5.9, "", "", "", "", 1892., 400212., 41.428, 0.196, 
  2433., 0.252, 0.014, 69.5, "tests performed", "", "", "", "", "", "", "", 
  "", "", 49.07, 9.66035*^6, 108.043, 43.4, 18.577, 11.976, 26777.561, 0.5, 
  278.296, 7.55, 26.8, 34.8, "", 7.02, 76.88, 0.854}, 
 {"HUN", "Europe", "Hungary", "2020-08-26", 5288., 73., 40.857, 614., 0., 
  0.714, 547.392, 7.557, 4.229, 63.559, 0., 0.074, 1.89, "", "", 64., 6.625, 
  "", "", "", "", 4625., 404837., 41.907, 0.479, 2565., 0.266, 0.016, 62.8, 
  "tests performed", "", "", "", "", "", "", "", "", "", 49.07, 9.66035*^6, 
  108.043, 43.4, 18.577, 11.976, 26777.561, 0.5, 278.296, 7.55, 26.8, 34.8, 
  "", 7.02, 76.88, 0.854}, {"HUN", "Europe", "Hungary", "2020-08-27", 5379., 
  91., 47.571, 614., 0., 0.714, 556.812, 9.42, 4.924, 63.559, 0., 0.074, 
  2.05, "", "", 69., 7.143, "", "", "", "", 3732., 408569., 42.293, 0.386, 
  2674., 0.277, 0.018, 56.2, "tests performed", "", "", "", "", "", "", "", 
  "", "", 49.07, 9.66035*^6, 108.043, 43.4, 18.577, 11.976, 26777.561, 0.5, 
  278.296, 7.55, 26.8, 34.8, "", 7.02, 76.88, 0.854}, 
 {"HUN", "Europe", "Hungary", "2020-08-28", 5511., 132., 59., 614., 0., 
  0.429, 570.476, 13.664, 6.107, 63.559, 0., 0.044, 2.19, "", "", 78., 8.074, 
  "", "", "", "", 5846., 414415., 42.899, 0.605, 3031., 0.314, 0.019, 51.4, 
  "tests performed", "", "", "", "", "", "", "", "", "", 49.07, 9.66035*^6, 
  108.043, 43.4, 18.577, 11.976, 26777.561, 0.5, 278.296, 7.55, 26.8, 34.8, 
  "", 7.02, 76.88, 0.854}, {"HUN", "Europe", "Hungary", "2020-08-29", 5669., 
  158., 76.571, 614., 0., 0.429, 586.832, 16.356, 7.926, 63.559, 0., 0.044, 
  2.3, "", "", 90., 9.316, "", "", "", "", 3245., 417660., 43.234, 0.336, 
  3283., 0.34, 0.023, 42.9, "tests performed", "", "", "", "", "", "", "", 
  "", "", 49.07, 9.66035*^6, 108.043, 43.4, 18.577, 11.976, 26777.561, 0.5, 
  278.296, 7.55, 26.8, 34.8, "", 7.02, 76.88, 0.854}, 
 {"HUN", "Europe", "Hungary", "2020-08-30", 5961., 292., 115.143, 614., 0., 
  0.143, 617.058, 30.227, 11.919, 63.559, 0., 0.015, 2.36, "", "", 90., 
  9.316, "", "", "", "", 6380., 424040., 43.895, 0.66, 3883., 0.402, 0.03, 
  33.7, "tests performed", "", "", "", "", "", "", "", "", "", 49.07, 
  9.66035*^6, 108.043, 43.4, 18.577, 11.976, 26777.561, 0.5, 278.296, 7.55, 
  26.8, 34.8, "", 7.02, 76.88, 0.854}, {"HUN", "Europe", "Hungary", 
  "2020-08-31", 6139., 178., 135.429, 615., 1., 0.286, 635.484, 18.426, 
  14.019, 63.662, 0.104, 0.03, 2.28, "", "", 93., 9.627, "", "", "", "", 
  3880., 427920., 44.297, 0.402, 4229., 0.438, 0.032, 31.2, 
  "tests performed", "", "", "", "", "", "", "", "", "", 49.07, 9.66035*^6, 
  108.043, 43.4, 18.577, 11.976, 26777.561, 0.5, 278.296, 7.55, 26.8, 34.8, 
  "", 7.02, 76.88, 0.854}, {"HUN", "Europe", "Hungary", "2020-09-01", 6257., 
  118., 148.857, 616., 1., 0.286, 647.699, 12.215, 15.409, 63.766, 0.104, 
  0.03, 2.23, "", "", 96., 9.938, "", "", "", "", 1792., 429712., 44.482, 
  0.186, 4214., 0.436, 0.035, 28.3, "tests performed", "", "", "", "", "", 
  "", "", "", "", 50., 9.66035*^6, 108.043, 43.4, 18.577, 11.976, 26777.561, 
  0.5, 278.296, 7.55, 26.8, 34.8, "", 7.02, 76.88, 0.854}, 
 {"HUN", "Europe", "Hungary", "2020-09-02", 6622., 365., 190.571, 619., 3., 
  0.714, 685.482, 37.783, 19.727, 64.076, 0.311, 0.074, 2.24, "", "", 98., 
  10.145, "", "", "", "", 7589., 437301., 45.268, 0.786, 4638., 0.48, 0.041, 
  24.3, "tests performed", "", "", "", "", "", "", "", "", "", 50., 
  9.66035*^6, 108.043, 43.4, 18.577, 11.976, 26777.561, 0.5, 278.296, 7.55, 
  26.8, 34.8, "", 7.02, 76.88, 0.854}, {"HUN", "Europe", "Hungary", 
  "2020-09-03", 6923., 301., 220.571, 620., 1., 0.857, 716.641, 31.158, 
  22.833, 64.18, 0.104, 0.089, 2.17, "", "", 100., 10.352, "", "", "", "", 
  7516., 444817., 46.046, 0.778, 5178., 0.536, 0.043, 23.5, 
  "tests performed", "", "", "", "", "", "", "", "", "", 50., 9.66035*^6, 
  108.043, 43.4, 18.577, 11.976, 26777.561, 0.5, 278.296, 7.55, 26.8, 34.8, 
  "", 7.02, 76.88, 0.854}, {"HUN", "Europe", "Hungary", "2020-09-04", 7382., 
  459., 267.286, 621., 1., 1., 764.155, 47.514, 27.668, 64.283, 0.104, 0.104, 
  2.11, "", "", 120., 12.422, "", "", "", "", 7091., 451908., 46.78, 0.734, 
  5356., 0.554, 0.05, 20., "tests performed", "", "", "", "", "", "", "", "", 
  "", 50., 9.66035*^6, 108.043, 43.4, 18.577, 11.976, 26777.561, 0.5, 
  278.296, 7.55, 26.8, 34.8, "", 7.02, 76.88, 0.854}, 
 {"HUN", "Europe", "Hungary", "2020-09-05", 7892., 510., 317.571, 624., 3., 
  1.429, 816.948, 52.793, 32.874, 64.594, 0.311, 0.148, 2.04, "", "", 139., 
  14.389, "", "", "", "", 8097., 460005., 47.618, 0.838, 6049., 0.626, 0.052, 
  19., "tests performed", "", "", "", "", "", "", "", "", "", 50., 
  9.66035*^6, 108.043, 43.4, 18.577, 11.976, 26777.561, 0.5, 278.296, 7.55, 
  26.8, 34.8, "", 7.02, 76.88, 0.854}, {"HUN", "Europe", "Hungary", 
  "2020-09-06", 8387., 495., 346.571, 624., 0., 1.429, 868.188, 51.24, 
  35.876, 64.594, 0., 0.148, 1.94, "", "", 151., 15.631, "", "", "", "", 
  9765., 469770., 48.629, 1.011, 6533., 0.676, 0.053, 18.9, 
  "tests performed", "", "", "", "", "", "", "", "", "", 50., 9.66035*^6, 
  108.043, 43.4, 18.577, 11.976, 26777.561, 0.5, 278.296, 7.55, 26.8, 34.8, 
  "", 7.02, 76.88, 0.854}, {"HUN", "Europe", "Hungary", "2020-09-07", 8963., 
  576., 403.429, 625., 1., 1.429, 927.813, 59.625, 41.761, 64.697, 0.104, 
  0.148, 1.86, "", "", 151., 15.631, "", "", "", "", 11424., 481194., 49.811, 
  1.183, 7611., 0.788, 0.053, 18.9, "tests performed", "", "", "", "", "", 
  "", "", "", "", 50., 9.66035*^6, 108.043, 43.4, 18.577, 11.976, 26777.561, 
  0.5, 278.296, 7.55, 26.8, 34.8, "", 7.02, 76.88, 0.854}, 
 {"HUN", "Europe", "Hungary", "2020-09-08", 9304., 341., 435.286, 626., 1., 
  1.429, 963.112, 35.299, 45.059, 64.801, 0.104, 0.148, 1.76, "", "", 192., 
  19.875, "", "", "", "", 5722., 486916., 50.404, 0.592, 8172., 0.846, 0.053, 
  18.8, "tests performed", "", "", "", "", "", "", "", "", "", 50., 
  9.66035*^6, 108.043, 43.4, 18.577, 11.976, 26777.561, 0.5, 278.296, 7.55, 
  26.8, 34.8, "", 7.02, 76.88, 0.854}, {"HUN", "Europe", "Hungary", 
  "2020-09-09", 9715., 411., 441.857, 628., 2., 1.286, 1005.657, 42.545, 
  45.739, 65.008, 0.207, 0.133, 1.67, "", "", 221., 22.877, "", "", "", "", 
  8335., 495251., 51.266, 0.863, 8279., 0.857, 0.053, 18.7, 
  "tests performed", "", "", "", "", "", "", "", "", "", 50., 9.66035*^6, 
  108.043, 43.4, 18.577, 11.976, 26777.561, 0.5, 278.296, 7.55, 26.8, 34.8, 
  "", 7.02, 76.88, 0.854}, {"HUN", "Europe", "Hungary", "2020-09-10", 10191., 
  476., 466.857, 630., 2., 1.429, 1054.931, 49.274, 48.327, 65.215, 0.207, 
  0.148, 1.63, "", "", 234., 24.223, "", "", "", "", 10104., 505355., 52.312, 
  1.046, 8648., 0.895, 0.054, 18.5, "tests performed", "", "", "", "", "", 
  "", "", "", "", 50., 9.66035*^6, 108.043, 43.4, 18.577, 11.976, 26777.561, 
  0.5, 278.296, 7.55, 26.8, 34.8, "", 7.02, 76.88, 0.854}, 
 {"HUN", "Europe", "Hungary", "2020-09-11", 10909., 718., 503.857, 631., 1., 
  1.429, 1129.255, 74.324, 52.157, 65.319, 0.104, 0.148, 1.61, "", "", 259., 
  26.811, "", "", "", "", 11637., 516992., 53.517, 1.205, 9298., 0.962, 
  0.054, 18.5, "tests performed", "", "", "", "", "", "", "", "", "", 40.74, 
  9.66035*^6, 108.043, 43.4, 18.577, 11.976, 26777.561, 0.5, 278.296, 7.55, 
  26.8, 34.8, "", 7.02, 76.88, 0.854}, {"HUN", "Europe", "Hungary", 
  "2020-09-12", 11825., 916., 561.857, 633., 2., 1.286, 1224.076, 94.821, 
  58.161, 65.526, 0.207, 0.133, 1.58, "", "", 282., 29.191, "", "", "", "", 
  11841., 528833., 54.743, 1.226, 9833., 1.018, 0.057, 17.5, 
  "tests performed", "", "", "", "", "", "", "", "", "", 40.74, 9.66035*^6, 
  108.043, 43.4, 18.577, 11.976, 26777.561, 0.5, 278.296, 7.55, 26.8, 34.8, 
  "", 7.02, 76.88, 0.854}, {"HUN", "Europe", "Hungary", "2020-09-13", 12309., 
  484., 560.286, 637., 4., 1.857, 1274.177, 50.102, 57.998, 65.94, 0.414, 
  0.192, 1.52, "", "", 282., 29.191, "", "", "", "", 8834., 537667., 55.657, 
  0.914, 9700., 1.004, 0.058, 17.3, "tests performed", "", "", "", "", "", 
  "", "", "", "", 40.74, 9.66035*^6, 108.043, 43.4, 18.577, 11.976, 
  26777.561, 0.5, 278.296, 7.55, 26.8, 34.8, "", 7.02, 76.88, 0.854}, 
 {"HUN", "Europe", "Hungary", "2020-09-14", 13153., 844., 598.571, 642., 5., 
  2.429, 1361.545, 87.367, 61.962, 66.457, 0.518, 0.251, 1.51, "", "", 287., 
  29.709, "", "", "", "", 11314., 548981., 56.828, 1.171, 9684., 1.002, 
  0.062, 16.2, "tests performed", "", "", "", "", "", "", "", "", "", 40.74, 
  9.66035*^6, 108.043, 43.4, 18.577, 11.976, 26777.561, 0.5, 278.296, 7.55, 
  26.8, 34.8, "", 7.02, 76.88, 0.854}, {"HUN", "Europe", "Hungary", 
  "2020-09-15", 13879., 726., 653.571, 646., 4., 2.857, 1436.697, 75.153, 
  67.655, 66.871, 0.414, 0.296, 1.47, "", "", 306., 31.676, "", "", "", "", 
  8653., 557634., 57.724, 0.896, 10103., 1.046, 0.065, 15.5, 
  "tests performed", "", "", "", "", "", "", "", "", "", 40.74, 9.66035*^6, 
  108.043, 43.4, 18.577, 11.976, 26777.561, 0.5, 278.296, 7.55, 26.8, 34.8, 
  "", 7.02, 76.88, 0.854}, {"HUN", "Europe", "Hungary", "2020-09-16", 14460., 
  581., 677.857, 654., 8., 3.714, 1496.84, 60.143, 70.169, 67.699, 0.828, 
  0.384, 1.4, "", "", 324., 33.539, "", "", "", "", 9827., 567461., 58.741, 
  1.017, 10316., 1.068, 0.066, 15.2, "tests performed", "", "", "", "", "", 
  "", "", "", "", 40.74, 9.66035*^6, 108.043, 43.4, 18.577, 11.976, 
  26777.561, 0.5, 278.296, 7.55, 26.8, 34.8, "", 7.02, 76.88, 0.854}, 
 {"HUN", "Europe", "Hungary", "2020-09-17", 15170., 710., 711.286, 663., 9., 
  4.714, 1570.336, 73.496, 73.629, 68.631, 0.932, 0.488, 1.36, "", "", 328., 
  33.953, "", "", "", "", 12381., 579842., 60.023, 1.282, 10641., 1.102, 
  0.067, 15., "tests performed", "", "", "", "", "", "", "", "", "", 40.74, 
  9.66035*^6, 108.043, 43.4, 18.577, 11.976, 26777.561, 0.5, 278.296, 7.55, 
  26.8, 34.8, "", 7.02, 76.88, 0.854}, {"HUN", "Europe", "Hungary", 
  "2020-09-18", 16111., 941., 743.143, 669., 6., 5.429, 1667.745, 97.408, 
  76.927, 69.252, 0.621, 0.562, 1.33, "", "", 374., 38.715, "", "", "", "", 
  11546., 591388., 61.218, 1.195, 10628., 1.1, 0.07, 14.3, "tests performed", 
  "", "", "", "", "", "", "", "", "", 40.74, 9.66035*^6, 108.043, 43.4, 
  18.577, 11.976, 26777.561, 0.5, 278.296, 7.55, 26.8, 34.8, "", 7.02, 76.88, 
  0.854}, {"HUN", "Europe", "Hungary", "2020-09-19", 16920., 809., 727.857, 
  675., 6., 6., 1751.489, 83.744, 75.345, 69.873, 0.621, 0.621, 1.3, "", "", 
  386., 39.957, "", "", "", "", 12504., 603892., 62.512, 1.294, 10723., 1.11, 
  0.068, 14.7, "tests performed", "", "", "", "", "", "", "", "", "", 40.74, 
  9.66035*^6, 108.043, 43.4, 18.577, 11.976, 26777.561, 0.5, 278.296, 7.55, 
  26.8, 34.8, "", 7.02, 76.88, 0.854}, {"HUN", "Europe", "Hungary", 
  "2020-09-20", 17990., 1070., 811.571, 683., 8., 6.571, 1862.251, 110.762, 
  84.011, 70.701, 0.828, 0.68, 1.3, "", "", 404., 41.82, "", "", "", "", 
  11877., 615769., 63.742, 1.229, 11157., 1.155, 0.073, 13.7, 
  "tests performed", "", "", "", "", "", "", "", "", "", 40.74, 9.66035*^6, 
  108.043, 43.4, 18.577, 11.976, 26777.561, 0.5, 278.296, 7.55, 26.8, 34.8, 
  "", 7.02, 76.88, 0.854}, {"HUN", "Europe", "Hungary", "2020-09-21", 18866., 
  876., 816.143, 686., 3., 6.286, 1952.931, 90.68, 84.484, 71.012, 0.311, 
  0.651, 1.28, "", "", 463., 47.928, "", "", "", "", 10022., 625791., 64.779, 
  1.037, 10973., 1.136, 0.074, 13.4, "tests performed", "", "", "", "", "", 
  "", "", "", "", 40.74, 9.66035*^6, 108.043, 43.4, 18.577, 11.976, 
  26777.561, 0.5, 278.296, 7.55, 26.8, 34.8, "", 7.02, 76.88, 0.854}, 
 {"HUN", "Europe", "Hungary", "2020-09-22", 19499., 633., 802.857, 694., 8., 
  6.857, 2018.457, 65.526, 83.108, 71.84, 0.828, 0.71, 1.24, "", "", 534., 
  55.278, "", "", "", "", 6010., 631801., 65.401, 0.622, 10595., 1.097, 
  0.076, 13.2, "tests performed", "", "", "", "", "", "", "", "", "", 40.74, 
  9.66035*^6, 108.043, 43.4, 18.577, 11.976, 26777.561, 0.5, 278.296, 7.55, 
  26.8, 34.8, "", 7.02, 76.88, 0.854}, {"HUN", "Europe", "Hungary", 
  "2020-09-23", 20450., 951., 855.714, 702., 8., 6.857, 2116.901, 98.444, 
  88.58, 72.668, 0.828, 0.71, 1.21, "", "", 558., 57.762, "", "", "", "", 
  13461., 645262., 66.795, 1.393, 11114., 1.15, 0.077, 13., 
  "tests performed", "", "", "", "", "", "", "", "", "", 40.74, 9.66035*^6, 
  108.043, 43.4, 18.577, 11.976, 26777.561, 0.5, 278.296, 7.55, 26.8, 34.8, 
  "", 7.02, 76.88, 0.854}, {"HUN", "Europe", "Hungary", "2020-09-24", 21200., 
  750., 861.429, 709., 7., 6.571, 2194.537, 77.637, 89.172, 73.393, 0.725, 
  0.68, 1.17, "", "", 549., 56.83, "", "", "", "", 11945., 657207., 68.031, 
  1.236, 11052., 1.144, 0.078, 12.8, "tests performed", "", "", "", "", "", 
  "", "", "", "", 40.74, 9.66035*^6, 108.043, 43.4, 18.577, 11.976, 
  26777.561, 0.5, 278.296, 7.55, 26.8, 34.8, "", 7.02, 76.88, 0.854}, 
 {"HUN", "Europe", "Hungary", "2020-09-25", 22127., 927., 859.429, 718., 9., 
  7., 2290.497, 95.959, 88.965, 74.324, 0.932, 0.725, 1.13, "", "", 577., 
  59.729, "", "", "", "", 11116., 668323., 69.182, 1.151, 10991., 1.138, 
  0.078, 12.8, "tests performed", "", "", "", "", "", "", "", "", "", 40.74, 
  9.66035*^6, 108.043, 43.4, 18.577, 11.976, 26777.561, 0.5, 278.296, 7.55, 
  26.8, 34.8, "", 7.02, 76.88, 0.854}, {"HUN", "Europe", "Hungary", 
  "2020-09-26", 23077., 950., 879.571, 730., 12., 7.857, 2388.837, 98.34, 
  91.05, 75.567, 1.242, 0.813, 1.12, "", "", 589., 60.971, "", "", "", "", 
  11782., 680105., 70.402, 1.22, 10888., 1.127, 0.081, 12.4, 
  "tests performed", "", "", "", "", "", "", "", "", "", 40.74, 9.66035*^6, 
  108.043, 43.4, 18.577, 11.976, 26777.561, 0.5, 278.296, 7.55, 26.8, 34.8, 
  "", 7.02, 76.88, 0.854}, {"HUN", "Europe", "Hungary", "2020-09-27", 24014., 
  937., 860.571, 736., 6., 7.571, 2485.831, 96.994, 89.083, 76.188, 0.621, 
  0.784, 1.12, "", "", 620., 64.18, "", "", "", "", 10073., 690178., 71.444, 
  1.043, 10630., 1.1, 0.081, 12.4, "tests performed", "", "", "", "", "", "", 
  "", "", "", 40.74, 9.66035*^6, 108.043, 43.4, 18.577, 11.976, 26777.561, 
  0.5, 278.296, 7.55, 26.8, 34.8, "", 7.02, 76.88, 0.854}, 
 {"HUN", "Europe", "Hungary", "2020-09-28", 24716., 702., 835.714, 749., 13., 
  9., 2558.499, 72.668, 86.51, 77.533, 1.346, 0.932, 1.12, "", "", 693., 
  71.737, "", "", "", "", 7065., 697243., 72.176, 0.731, 10207., 1.057, 
  0.082, 12.2, "tests performed", "", "", "", "", "", "", "", "", "", 40.74, 
  9.66035*^6, 108.043, 43.4, 18.577, 11.976, 26777.561, 0.5, 278.296, 7.55, 
  26.8, 34.8, "", 7.02, 76.88, 0.854}, {"HUN", "Europe", "Hungary", 
  "2020-09-29", 25567., 851., 866.857, 757., 8., 9., 2646.591, 88.092, 
  89.734, 78.362, 0.828, 0.932, 1.14, "", "", 755., 78.155, "", "", "", "", 
  7037., 704280., 72.904, 0.728, 10354., 1.072, 0.084, 11.9, 
  "tests performed", "", "", "", "", "", "", "", "", "", 40.74, 9.66035*^6, 
  108.043, 43.4, 18.577, 11.976, 26777.561, 0.5, 278.296, 7.55, 26.8, 34.8, 
  "", 7.02, 76.88, 0.854}, {"HUN", "Europe", "Hungary", "2020-09-30", 26461., 
  894., 858.714, 765., 8., 9., 2739.135, 92.543, 88.891, 79.19, 0.828, 0.932, 
  1.14, "", "", 773., 80.018, "", "", "", "", 11167., 715447., 74.06, 1.156, 
  10026., 1.038, 0.086, 11.7, "tests performed", "", "", "", "", "", "", "", 
  "", "", 40.74, 9.66035*^6, 108.043, 43.4, 18.577, 11.976, 26777.561, 0.5, 
  278.296, 7.55, 26.8, 34.8, "", 7.02, 76.88, 0.854}, 
 {"HUN", "Europe", "Hungary", "2020-10-01", 27309., 848., 872.714, 781., 16., 
  10.286, 2826.916, 87.781, 90.34, 80.846, 1.656, 1.065, 1.13, "", "", 757., 
  78.362, "", "", "", "", 11972., 727419., 75.299, 1.239, 10030., 1.038, 
  0.087, 11.5, "tests performed", "", "", "", "", "", "", "", "", "", 40.74, 
  9.66035*^6, 108.043, 43.4, 18.577, 11.976, 26777.561, 0.5, 278.296, 7.55, 
  26.8, 34.8, "", 7.02, 76.88, 0.854}, {"HUN", "Europe", "Hungary", 
  "2020-10-02", 28631., 1322., 929.143, 798., 17., 11.429, 2963.764, 136.848, 
  96.181, 82.606, 1.76, 1.183, 1.12, "", "", 740., 76.602, "", "", "", "", 
  12394., 739813., 76.582, 1.283, 10213., 1.057, 0.091, 11., 
  "tests performed", "", "", "", "", "", "", "", "", "", 40.74, 9.66035*^6, 
  108.043, 43.4, 18.577, 11.976, 26777.561, 0.5, 278.296, 7.55, 26.8, 34.8, 
  "", 7.02, 76.88, 0.854}, {"HUN", "Europe", "Hungary", "2020-10-03", 29717., 
  1086., 948.571, 812., 14., 11.714, 3076.183, 112.418, 98.192, 84.055, 
  1.449, 1.213, 1.1, "", "", 704., 72.875, "", "", "", "", 11174., 750987., 
  77.739, 1.157, 10126., 1.048, 0.094, 10.7, "tests performed", "", "", "", 
  "", "", "", "", "", "", 40.74, 9.66035*^6, 108.043, 43.4, 18.577, 11.976, 
  26777.561, 0.5, 278.296, 7.55, 26.8, 34.8, "", 7.02, 76.88, 0.854}, 
 {"HUN", "Europe", "Hungary", "2020-10-04", 30575., 858., 937.286, 822., 10., 
  12.286, 3164.999, 88.817, 97.024, 85.09, 1.035, 1.272, 1.09, "", "", 685., 
  70.908, "", "", "", "", 7957., 758944., 78.563, 0.824, 9824., 1.017, 0.095, 
  10.5, "tests performed", "", "", "", "", "", "", "", "", "", 40.74, 
  9.66035*^6, 108.043, 43.4, 18.577, 11.976, 26777.561, 0.5, 278.296, 7.55, 
  26.8, 34.8, "", 7.02, 76.88, 0.854}, {"HUN", "Europe", "Hungary", 
  "2020-10-05", 31480., 905., 966.286, 833., 11., 12., 3258.681, 93.682, 
  100.026, 86.229, 1.139, 1.242, 1.09, "", "", 649., 67.182, "", "", "", "", 
  6424., 765368., 79.228, 0.665, 9732., 1.007, 0.099, 10.1, 
  "tests performed", "", "", "", "", "", "", "", "", "", 40.74, 9.66035*^6, 
  108.043, 43.4, 18.577, 11.976, 26777.561, 0.5, 278.296, 7.55, 26.8, 34.8, 
  "", 7.02, 76.88, 0.854}, {"HUN", "Europe", "Hungary", "2020-10-06", 32298., 
  818., 961.571, 853., 20., 13.714, 3343.357, 84.676, 99.538, 88.299, 2.07, 
  1.42, 1.1, "", "", 627., 64.904, "", "", "", "", 5699., 771067., 79.818, 
  0.59, 9541., 0.988, 0.101, 9.9, "tests performed", "", "", "", "", "", "", 
  "", "", "", 40.74, 9.66035*^6, 108.043, 43.4, 18.577, 11.976, 26777.561, 
  0.5, 278.296, 7.55, 26.8, 34.8, "", 7.02, 76.88, 0.854}, 
 {"HUN", "Europe", "Hungary", "2020-10-07", 33114., 816., 950.429, 877., 24., 
  16., 3427.826, 84.469, 98.384, 90.783, 2.484, 1.656, 1.1, "", "", 656., 
  67.906, "", "", "", "", 9726., 780793., 80.825, 1.007, 9335., 0.966, 0.102, 
  9.8, "tests performed", "", "", "", "", "", "", "", "", "", 40.74, 
  9.66035*^6, 108.043, 43.4, 18.577, 11.976, 26777.561, 0.5, 278.296, 7.55, 
  26.8, 34.8, "", 7.02, 76.88, 0.854}, {"HUN", "Europe", "Hungary", 
  "2020-10-08", 34046., 932., 962.429, 898., 21., 16.714, 3524.303, 96.477, 
  99.627, 92.957, 2.174, 1.73, 1.11, "", "", 804., 83.227, "", "", "", "", 
  11462., 792255., 82.011, 1.186, 9262., 0.959, 0.104, 9.6, 
  "tests performed", "", "", "", "", "", "", "", "", "", 40.74, 9.66035*^6, 
  108.043, 43.4, 18.577, 11.976, 26777.561, 0.5, 278.296, 7.55, 26.8, 34.8, 
  "", 7.02, 76.88, 0.854}, {"HUN", "Europe", "Hungary", "2020-10-09", 35222., 
  1176., 941.571, 913., 15., 16.429, 3646.038, 121.735, 97.468, 94.51, 1.553, 
  1.701, 1.12, "", "", 993., 102.791, "", "", "", "", 11163., 803418., 
  83.167, 1.156, 9086., 0.941, 0.104, 9.6, "tests performed", "", "", "", "", 
  "", "", "", "", "", 40.74, 9.66035*^6, 108.043, 43.4, 18.577, 11.976, 
  26777.561, 0.5, 278.296, 7.55, 26.8, 34.8, "", 7.02, 76.88, 0.854}, 
 {"HUN", "Europe", "Hungary", "2020-10-10", 36596., 1374., 982.714, 933., 
  20., 17.286, 3788.269, 142.231, 101.727, 96.58, 2.07, 1.789, 1.13, "", "", 
  1174., 121.528, "", "", "", "", 11719., 815137., 84.38, 1.213, 9164., 
  0.949, 0.107, 9.3, "tests performed", "", "", "", "", "", "", "", "", "", 
  40.74, 9.66035*^6, 108.043, 43.4, 18.577, 11.976, 26777.561, 0.5, 278.296, 
  7.55, 26.8, 34.8, "", 7.02, 76.88, 0.854}, {"HUN", "Europe", "Hungary", 
  "2020-10-11", 37664., 1068., 1012.714, 954., 21., 18.857, 3898.824, 
  110.555, 104.832, 98.754, 2.174, 1.952, 1.14, "", "", 1252., 129.602, "", 
  "", "", "", 10203., 825340., 85.436, 1.056, 9485., 0.982, 0.107, 9.4, 
  "tests performed", "", "", "", "", "", "", "", "", "", 40.74, 9.66035*^6, 
  108.043, 43.4, 18.577, 11.976, 26777.561, 0.5, 278.296, 7.55, 26.8, 34.8, 
  "", 7.02, 76.88, 0.854}, {"HUN", "Europe", "Hungary", "2020-10-12", 38837., 
  1173., 1051., 968., 14., 19.286, 4020.248, 121.424, 108.795, 100.203, 
  1.449, 1.996, 1.15, "", "", 1418., 146.786, "", "", "", "", 8527., 833867., 
  86.319, 0.883, 9786., 1.013, 0.107, 9.3, "tests performed", "", "", "", "", 
  "", "", "", "", "", 40.74, 9.66035*^6, 108.043, 43.4, 18.577, 11.976, 
  26777.561, 0.5, 278.296, 7.55, 26.8, 34.8, "", 7.02, 76.88, 0.854}, 
 {"HUN", "Europe", "Hungary", "2020-10-13", 39862., 1025., 1080.571, 996., 
  28., 20.429, 4126.352, 106.104, 111.856, 103.102, 2.898, 2.115, 1.16, "", 
  "", 1519., 157.241, "", "", "", "", 7123., 840990., 87.056, 0.737, 9989., 
  1.034, 0.108, 9.2, "tests performed", "", "", "", "", "", "", "", "", "", 
  40.74, 9.66035*^6, 108.043, 43.4, 18.577, 11.976, 26777.561, 0.5, 278.296, 
  7.55, 26.8, 34.8, "", 7.02, 76.88, 0.854}, {"HUN", "Europe", "Hungary", 
  "2020-10-14", 40782., 920., 1095.429, 1023., 27., 20.857, 4221.586, 95.235, 
  113.394, 105.897, 2.795, 2.159, 1.16, "", "", 1538., 159.207, "", "", "", 
  "", 9658., 850648., 88.056, 1., 9979., 1.033, 0.11, 9.1, "tests performed", 
  "", "", "", "", "", "", "", "", "", 40.74, 9.66035*^6, 108.043, 43.4, 
  18.577, 11.976, 26777.561, 0.5, 278.296, 7.55, 26.8, 34.8, "", 7.02, 76.88, 
  0.854}, {"HUN", "Europe", "Hungary", "2020-10-15", 41732., 950., 1098., 
  1052., 29., 22., 4319.926, 98.34, 113.66, 108.899, 3.002, 2.277, 1.17, "", 
  "", 1555., 160.967, "", "", "", "", 10742., 861390., 89.168, 1.112, 9876., 
  1.022, 0.111, 9., "tests performed", "", "", "", "", "", "", "", "", "", 
  40.74, 9.66035*^6, 108.043, 43.4, 18.577, 11.976, 26777.561, 0.5, 278.296, 
  7.55, 26.8, 34.8, "", 7.02, 76.88, 0.854}, {"HUN", "Europe", "Hungary", 
  "2020-10-16", 43025., 1293., 1114.714, 1085., 33., 24.571, 4453.772, 
  133.846, 115.391, 112.315, 3.416, 2.544, 1.19, "", "", 1642., 169.973, "", 
  "", "", "", 9797., 871187., 90.182, 1.014, 9681., 1.002, 0.115, 8.7, 
  "tests performed", "", "", "", "", "", "", "", "", "", 40.74, 9.66035*^6, 
  108.043, 43.4, 18.577, 11.976, 26777.561, 0.5, 278.296, 7.55, 26.8, 34.8, 
  "", 7.02, 76.88, 0.854}, {"HUN", "Europe", "Hungary", "2020-10-17", 44816., 
  1791., 1174.286, 1109., 24., 25.143, 4639.169, 185.397, 121.557, 114.799, 
  2.484, 2.603, 1.24, "", "", 1693., 175.252, "", "", "", "", 12971., 
  884158., 91.524, 1.343, 9860., 1.021, 0.119, 8.4, "tests performed", "", 
  "", "", "", "", "", "", "", "", 40.74, 9.66035*^6, 108.043, 43.4, 18.577, 
  11.976, 26777.561, 0.5, 278.296, 7.55, 26.8, 34.8, "", 7.02, 76.88, 0.854}, 
 {"HUN", "Europe", "Hungary", "2020-10-18", 46290., 1474., 1232.286, 1142., 
  33., 26.857, 4791.752, 152.582, 127.561, 118.215, 3.416, 2.78, 1.25, "", 
  "", 1712., 177.219, "", "", "", "", 9997., 894155., 92.559, 1.035, 9831., 
  1.018, 0.125, 8., "tests performed", "", "", "", "", "", "", "", "", "", 
  40.74, 9.66035*^6, 108.043, 43.4, 18.577, 11.976, 26777.561, 0.5, 278.296, 
  7.55, 26.8, 34.8, "", 7.02, 76.88, 0.854}, {"HUN", "Europe", "Hungary", 
  "2020-10-19", 47768., 1478., 1275.857, 1173., 31., 29.286, 4944.748, 
  152.997, 132.072, 121.424, 3.209, 3.032, 1.27, "", "", 1896., 196.266, "", 
  "", "", "", 9651., 903806., 93.558, 0.999, 9991., 1.034, 0.128, 7.8, 
  "tests performed", "", "", "", "", "", "", "", "", "", 40.74, 9.66035*^6, 
  108.043, 43.4, 18.577, 11.976, 26777.561, 0.5, 278.296, 7.55, 26.8, 34.8, 
  "", 7.02, 76.88, 0.854}, {"HUN", "Europe", "Hungary", "2020-10-20", 48757., 
  989., 1270.714, 1211., 38., 30.714, 5047.126, 102.377, 131.539, 125.358, 
  3.934, 3.179, 1.29, "", "", 1960., 202.891, "", "", "", "", 6332., 910138., 
  94.214, 0.655, 9878., 1.023, 0.129, 7.8, "tests performed", "", "", "", "", 
  "", "", "", "", "", 40.74, 9.66035*^6, 108.043, 43.4, 18.577, 11.976, 
  26777.561, 0.5, 278.296, 7.55, 26.8, 34.8, "", 7.02, 76.88, 0.854}, 
 {"HUN", "Europe", "Hungary", "2020-10-21", 50180., 1423., 1342.571, 1259., 
  48., 33.714, 5194.429, 147.303, 138.978, 130.327, 4.969, 3.49, 1.33, "", 
  "", 2023., 209.413, "", "", "", "", 9113., 919251., 95.157, 0.943, 9800., 
  1.014, 0.137, 7.3, "tests performed", "", "", "", "", "", "", "", "", "", 
  40.74, 9.66035*^6, 108.043, 43.4, 18.577, 11.976, 26777.561, 0.5, 278.296, 
  7.55, 26.8, 34.8, "", 7.02, 76.88, 0.854}, {"HUN", "Europe", "Hungary", 
  "2020-10-22", 52212., 2032., 1497.143, 1305., 46., 36.143, 5404.773, 
  210.344, 154.978, 135.088, 4.762, 3.741, 1.36, "", "", 2132., 220.696, "", 
  "", "", "", 16361., 935612., 96.851, 1.694, 10603., 1.098, 0.141, 7.1, 
  "tests performed", "", "", "", "", "", "", "", "", "", 40.74, 9.66035*^6, 
  108.043, 43.4, 18.577, 11.976, 26777.561, 0.5, 278.296, 7.55, 26.8, 34.8, 
  "", 7.02, 76.88, 0.854}, {"HUN", "Europe", "Hungary", "2020-10-23", 54278., 
  2066., 1607.571, 1352., 47., 38.143, 5618.637, 213.864, 166.409, 139.954, 
  4.865, 3.948, 1.37, "", "", 2209., 228.667, "", "", "", "", 13628., 
  949240., 98.261, 1.411, 11150., 1.154, 0.144, 6.9, "tests performed", "", 
  "", "", "", "", "", "", "", "", 40.74, 9.66035*^6, 108.043, 43.4, 18.577, 
  11.976, 26777.561, 0.5, 278.296, 7.55, 26.8, 34.8, "", 7.02, 76.88, 0.854}, 
 {"HUN", "Europe", "Hungary", "2020-10-24", 56098., 1820., 1611.714, 1390., 
  38., 40.143, 5807.036, 188.399, 166.838, 143.887, 3.934, 4.155, 1.39, "", 
  "", 2245., 232.393, "", "", "", "", 11971., 961211., 99.501, 1.239, 11008., 
  1.14, 0.146, 6.8, "tests performed", "", "", "", "", "", "", "", "", "", 
  40.74, 9.66035*^6, 108.043, 43.4, 18.577, 11.976, 26777.561, 0.5, 278.296, 
  7.55, 26.8, 34.8, "", 7.02, 76.88, 0.854}, {"HUN", "Europe", "Hungary", 
  "2020-10-25", 59247., 3149., 1851., 1425., 35., 40.429, 6133.008, 325.972, 
  191.608, 147.51, 3.623, 4.185, 1.43, "", "", 2449., 253.51, "", "", "", "", 
  18932., 980143., 101.46, 1.96, 12284., 1.272, 0.151, 6.6, 
  "tests performed", "", "", "", "", "", "", "", "", "", 40.74, 9.66035*^6, 
  108.043, 43.4, 18.577, 11.976, 26777.561, 0.5, 278.296, 7.55, 26.8, 34.8, 
  "", 7.02, 76.88, 0.854}, {"HUN", "Europe", "Hungary", "2020-10-26", 61563., 
  2316., 1970.714, 1472., 47., 42.714, 6372.75, 239.743, 204., 152.375, 
  4.865, 4.422, 1.43, "", "", 2602., 269.348, "", "", "", "", 10010., 
  990153., 102.497, 1.036, 12335., 1.277, 0.16, 6.3, "tests performed", "", 
  "", "", "", "", "", "", "", "", 40.74, 9.66035*^6, 108.043, 43.4, 18.577, 
  11.976, 26777.561, 0.5, 278.296, 7.55, 26.8, 34.8, "", 7.02, 76.88, 0.854}, 
 {"HUN", "Europe", "Hungary", "2020-10-27", 63642., 2079., 2126.429, 1535., 
  63., 46.286, 6587.96, 215.21, 220.119, 158.897, 6.522, 4.791, 1.42, "", "", 
  2891., 299.265, "", "", "", "", 11710., 1.001863*^6, 103.709, 1.212, 
  13104., 1.356, 0.162, 6.2, "tests performed", "", "", "", "", "", "", "", 
  "", "", 40.74, 9.66035*^6, 108.043, 43.4, 18.577, 11.976, 26777.561, 0.5, 
  278.296, 7.55, 26.8, 34.8, "", 7.02, 76.88, 0.854}, 
 {"HUN", "Europe", "Hungary", "2020-10-28", 65933., 2291., 2250.429, 1578., 
  43., 45.571, 6825.115, 237.155, 232.955, 163.348, 4.451, 4.717, 1.41, "", 
  "", 3166., 327.731, "", "", "", "", 15596., 1.017459*^6, 105.323, 1.614, 
  14030., 1.452, 0.16, 6.2, "tests performed", "", "", "", "", "", "", "", 
  "", "", 40.74, 9.66035*^6, 108.043, 43.4, 18.577, 11.976, 26777.561, 0.5, 
  278.296, 7.55, 26.8, 34.8, "", 7.02, 76.88, 0.854}, 
 {"HUN", "Europe", "Hungary", "2020-10-29", 68127., 2194., 2273.571, 1634., 
  56., 47., 7052.229, 227.114, 235.351, 169.145, 5.797, 4.865, 1.41, "", "", 
  3197., 330.94, "", "", "", "", 15253., 1.032712*^6, 106.902, 1.579, 13871., 
  1.436, 0.164, 6.1, "tests performed", "", "", "", "", "", "", "", "", "", 
  40.74, 9.66035*^6, 108.043, 43.4, 18.577, 11.976, 26777.561, 0.5, 278.296, 
  7.55, 26.8, 34.8, "", 7.02, 76.88, 0.854}, {"HUN", "Europe", "Hungary", 
  "2020-10-30", 71413., 3286., 2447.857, 1699., 65., 49.571, 7392.382, 
  340.153, 253.392, 175.874, 6.729, 5.131, 1.44, "", "", 3753., 388.495, "", 
  "", "", "", 15638., 1.04835*^6, 108.521, 1.619, 14159., 1.466, 0.173, 5.8, 
  "tests performed", "", "", "", "", "", "", "", "", "", 40.74, 9.66035*^6, 
  108.043, 43.4, 18.577, 11.976, 26777.561, 0.5, 278.296, 7.55, 26.8, 34.8, 
  "", 7.02, 76.88, 0.854}, {"HUN", "Europe", "Hungary", "2020-10-31", 75321., 
  3908., 2746.143, 1750., 51., 51.429, 7796.922, 404.54, 284.269, 181.153, 
  5.279, 5.324, 1.46, "", "", 4048., 419.032, "", "", "", "", 16563., 
  1.064913*^6, 110.235, 1.715, 14815., 1.534, 0.185, 5.4, "tests performed", 
  "", "", "", "", "", "", "", "", "", 40.74, 9.66035*^6, 108.043, 43.4, 
  18.577, 11.976, 26777.561, 0.5, 278.296, 7.55, 26.8, 34.8, "", 7.02, 76.88, 
  0.854}, {"HUN", "Europe", "Hungary", "2020-11-01", 79199., 3878., 2850.286, 
  1819., 69., 56.286, 8198.357, 401.435, 295.05, 188.295, 7.143, 5.826, 1.46, 
  "", "", 4205., 435.284, "", "", "", "", 18600., 1.083513*^6, 112.161, 
  1.925, 14767., 1.529, 0.193, 5.2, "tests performed", "", "", "", "", "", 
  "", "", "", "", 40.74, 9.66035*^6, 108.043, 43.4, 18.577, 11.976, 
  26777.561, 0.5, 278.296, 7.55, 26.8, 34.8, "", 7.02, 76.88, 0.854}, 
 {"HUN", "Europe", "Hungary", "2020-11-02", 82780., 3581., 3031., 1889., 70., 
  59.571, 8569.048, 370.691, 313.757, 195.542, 7.246, 6.167, 1.45, "", "", 
  4417., 457.23, "", "", "", "", 13628., 1.097141*^6, 113.572, 1.411, 15284., 
  1.582, 0.198, 5., "tests performed", "", "", "", "", "", "", "", "", "", 
  40.74, 9.66035*^6, 108.043, 43.4, 18.577, 11.976, 26777.561, 0.5, 278.296, 
  7.55, 26.8, 34.8, "", 7.02, 76.88, 0.854}, {"HUN", "Europe", "Hungary", 
  "2020-11-03", 86769., 3989., 3303.857, 1973., 84., 62.571, 8981.973, 
  412.925, 342.002, 204.237, 8.695, 6.477, 1.45, "", "", 4767., 493.46, "", 
  "", "", "", 14620., 1.111761*^6, 115.085, 1.513, 15700., 1.625, 0.21, 4.8, 
  "tests performed", "", "", "", "", "", "", "", "", "", 50., 9.66035*^6, 
  108.043, 43.4, 18.577, 11.976, 26777.561, 0.5, 278.296, 7.55, 26.8, 34.8, 
  "", 7.02, 76.88, 0.854}, {"HUN", "Europe", "Hungary", "2020-11-04", 90988., 
  4219., 3579.286, 2063., 90., 69.286, 9418.706, 436.734, 370.513, 213.553, 
  9.316, 7.172, 1.42, "", "", 4871., 504.226, "", "", "", "", 17657., 
  1.129418*^6, 116.913, 1.828, 15994., 1.656, 0.224, 4.5, "tests performed", 
  "", "", "", "", "", "", "", "", "", 50., 9.66035*^6, 108.043, 43.4, 18.577, 
  11.976, 26777.561, 0.5, 278.296, 7.55, 26.8, 34.8, "", 7.02, 76.88, 0.854}, 
 {"HUN", "Europe", "Hungary", "2020-11-05", 94916., 3928., 3827., 2147., 84., 
  73.286, 9825.317, 406.611, 396.155, 222.249, 8.695, 7.586, 1.37, "", "", 
  5183., 536.523, "", "", "", "", 17968., 1.147386*^6, 118.773, 1.86, 16382., 
  1.696, 0.234, 4.3, "tests performed", "", "", "", "", "", "", "", "", "", 
  57.41, 9.66035*^6, 108.043, 43.4, 18.577, 11.976, 26777.561, 0.5, 278.296, 
  7.55, 26.8, 34.8, "", 7.02, 76.88, 0.854}, {"HUN", "Europe", "Hungary", 
  "2020-11-06", 99625., 4709., 4030.286, 2250., 103., 78.714, 10312.773, 
  487.456, 417.199, 232.911, 10.662, 8.148, 1.34, "", "", 5489., 568.199, "", 
  "", "", "", 20025., 1.167411*^6, 120.846, 2.073, 17009., 1.761, 0.237, 4.2, 
  "tests performed", "", "", "", "", "", "", "", "", "", 57.41, 9.66035*^6, 
  108.043, 43.4, 18.577, 11.976, 26777.561, 0.5, 278.296, 7.55, 26.8, 34.8, 
  "", 7.02, 76.88, 0.854}, {"HUN", "Europe", "Hungary", "2020-11-07", 
  104943., 5318., 4231.714, 2357., 107., 86.714, 10863.271, 550.498, 438.05, 
  243.987, 11.076, 8.976, 1.32, "", "", 5612., 580.931, "", "", "", "", 
  22321., 1.189732*^6, 123.156, 2.311, 17831., 1.846, 0.237, 4.2, 
  "tests performed", "", "", "", "", "", "", "", "", "", 57.41, 9.66035*^6, 
  108.043, 43.4, 18.577, 11.976, 26777.561, 0.5, 278.296, 7.55, 26.8, 34.8, 
  "", 7.02, 76.88, 0.854}, {"HUN", "Europe", "Hungary", "2020-11-08", 
  109616., 4673., 4345.286, 2438., 81., 88.429, 11347.001, 483.73, 449.806, 
  252.372, 8.385, 9.154, 1.28, "", "", 5803., 600.703, "", "", "", "", 
  19189., 1.208921*^6, 125.143, 1.986, 17915., 1.854, 0.243, 4.1, 
  "tests performed", "", "", "", "", "", "", "", "", "", 57.41, 9.66035*^6, 
  108.043, 43.4, 18.577, 11.976, 26777.561, 0.5, 278.296, 7.55, 26.8, 34.8, 
  "", 7.02, 76.88, 0.854}, {"HUN", "Europe", "Hungary", "2020-11-09", 
  114778., 5162., 4571.143, 2493., 55., 86.286, 11881.35, 534.349, 473.186, 
  258.065, 5.693, 8.932, 1.26, "", "", 6061., 627.41, "", "", "", "", 16248., 
  1.225169*^6, 126.824, 1.682, 18290., 1.893, 0.25, 4., "tests performed", 
  "", "", "", "", "", "", "", "", "", 57.41, 9.66035*^6, 108.043, 43.4, 
  18.577, 11.976, 26777.561, 0.5, 278.296, 7.55, 26.8, 34.8, "", 7.02, 76.88, 
  0.854}, {"HUN", "Europe", "Hungary", "2020-11-10", 118918., 4140., 
  4592.714, 2596., 103., 89., 12309.906, 428.556, 475.419, 268.727, 10.662, 
  9.213, 1.22, "", "", 6153., 636.933, "", "", "", "", 13068., 1.238237*^6, 
  128.177, 1.353, 18068., 1.87, 0.254, 3.9, "tests performed", "", "", "", 
  "", "", "", "", "", "", 72.22, 9.66035*^6, 108.043, 43.4, 18.577, 11.976, 
  26777.561, 0.5, 278.296, 7.55, 26.8, 34.8, "", 7.02, 76.88, 0.854}, 
 {"HUN", "Europe", "Hungary", "2020-11-11", 122863., 3945., 4553.571, 2697., 
  101., 90.571, 12718.276, 408.37, 471.367, 279.182, 10.455, 9.376, 1.18, "", 
  "", 6352., 657.533, "", "", "", "", 20987., 1.259224*^6, 130.35, 2.172, 
  18544., 1.92, 0.246, 4.1, "tests performed", "", "", "", "", "", "", "", 
  "", "", 72.22, 9.66035*^6, 108.043, 43.4, 18.577, 11.976, 26777.561, 0.5, 
  278.296, 7.55, 26.8, 34.8, "", 7.02, 76.88, 0.854}, 
 {"HUN", "Europe", "Hungary", "2020-11-12", 126790., 3927., 4553.429, 2784., 
  87., 91., 13124.783, 406.507, 471.352, 288.188, 9.006, 9.42, 1.15, "", "", 
  6426., 665.193, "", "", "", "", 23521., 1.282745*^6, 132.785, 2.435, 
  19337., 2.002, 0.235, 4.2, "tests performed", "", "", "", "", "", "", "", 
  "", "", 72.22, 9.66035*^6, 108.043, 43.4, 18.577, 11.976, 26777.561, 0.5, 
  278.296, 7.55, 26.8, 34.8, "", 7.02, 76.88, 0.854}, 
 {"HUN", "Europe", "Hungary", "2020-11-13", 131887., 5097., 4608.857, 2883., 
  99., 90.429, 13652.404, 527.621, 477.09, 298.436, 10.248, 9.361, 1.13, "", 
  "", 6690., 692.521, "", "", "", "", 23912., 1.306657*^6, 135.26, 2.475, 
  19892., 2.059, 0.232, 4.3, "tests performed", "", "", "", "", "", "", "", 
  "", "", 72.22, 9.66035*^6, 108.043, 43.4, 18.577, 11.976, 26777.561, 0.5, 
  278.296, 7.55, 26.8, 34.8, "", 7.02, 76.88, 0.854}, 
 {"HUN", "Europe", "Hungary", "2020-11-14", 136723., 4836., 4540., 2990., 
  107., 90.429, 14153.007, 500.603, 469.962, 309.513, 11.076, 9.361, 1.12, 
  "", "", 7029., 727.613, "", "", "", "", 19140., 1.325797*^6, 137.241, 
  1.981, 19438., 2.012, 0.234, 4.3, "tests performed", "", "", "", "", "", 
  "", "", "", "", 72.22, 9.66035*^6, 108.043, 43.4, 18.577, 11.976, 
  26777.561, 0.5, 278.296, 7.55, 26.8, 34.8, "", 7.02, 76.88, 0.854}, 
 {"HUN", "Europe", "Hungary", "2020-11-15", 140961., 4238., 4477.857, 3097., 
  107., 94.143, 14591.707, 438.7, 463.529, 320.589, 11.076, 9.745, 1.13, "", 
  "", 7013., 725.957, "", "", "", "", 28715., 1.354512*^6, 140.214, 2.972, 
  20799., 2.153, 0.215, 4.6, "tests performed", "", "", "", "", "", "", "", 
  "", "", 72.22, 9.66035*^6, 108.043, 43.4, 18.577, 11.976, 26777.561, 0.5, 
  278.296, 7.55, 26.8, 34.8, "", 7.02, 76.88, 0.854}, 
 {"HUN", "Europe", "Hungary", "2020-11-16", 147456., 6495., 4668.286, 3190., 
  93., 99.571, 15264.043, 672.336, 483.242, 330.216, 9.627, 10.307, 1.15, "", 
  "", 7236., 749.041, "", "", "", "", 6098., 1.36061*^6, 140.845, 0.631, 
  19349., 2.003, 0.241, 4.1, "tests performed", "", "", "", "", "", "", "", 
  "", "", 72.22, 9.66035*^6, 108.043, 43.4, 18.577, 11.976, 26777.561, 0.5, 
  278.296, 7.55, 26.8, 34.8, "", 7.02, 76.88, 0.854}, 
 {"HUN", "Europe", "Hungary", "2020-11-17", 152659., 5203., 4820.143, 3281., 
  91., 97.857, 15802.637, 538.593, 498.962, 339.636, 9.42, 10.13, 1.13, "", 
  "", 7477., 773.989, "", "", "", "", 27292., 1.387902*^6, 143.67, 2.825, 
  21381., 2.213, 0.225, 4.4, "tests performed", "", "", "", "", "", "", "", 
  "", "", 72.22, 9.66035*^6, 108.043, 43.4, 18.577, 11.976, 26777.561, 0.5, 
  278.296, 7.55, 26.8, 34.8, "", 7.02, 76.88, 0.854}, 
 {"HUN", "Europe", "Hungary", "2020-11-18", 156949., 4290., 4869.429, 3380., 
  99., 97.571, 16246.72, 444.083, 504.063, 349.884, 10.248, 10.1, 1.08, "", 
  "", 7499., 776.266, "", "", "", "", 21519., 1.409421*^6, 145.898, 2.228, 
  21457., 2.221, 0.227, 4.4, "tests performed", "", "", "", "", "", "", "", 
  "", "", 72.22, 9.66035*^6, 108.043, 43.4, 18.577, 11.976, 26777.561, 0.5, 
  278.296, 7.55, 26.8, 34.8, "", 7.02, 76.88, 0.854}, 
 {"HUN", "Europe", "Hungary", "2020-11-19", 161461., 4512., 4953., 3472., 
  92., 98.286, 16713.784, 467.064, 512.714, 359.407, 9.523, 10.174, 1.03, "", 
  "", 7532., 779.682, "", "", "", "", 23357., 1.432778*^6, 148.315, 2.418, 
  21433., 2.219, 0.231, 4.3, "tests performed", "", "", "", "", "", "", "", 
  "", "", 72.22, 9.66035*^6, 108.043, 43.4, 18.577, 11.976, 26777.561, 0.5, 
  278.296, 7.55, 26.8, 34.8, "", 7.02, 76.88, 0.854}, 
 {"HUN", "Europe", "Hungary", "2020-11-20", 165901., 4440., 4859.143, 3568., 
  96., 97.857, 17173.394, 459.611, 502.999, 369.345, 9.938, 10.13, 1., "", 
  "", 7512., 777.612, "", "", "", "", 22860., 1.455638*^6, 150.682, 2.366, 
  21283., 2.203, 0.228, 4.4, "tests performed", "", "", "", "", "", "", "", 
  "", "", 72.22, 9.66035*^6, 108.043, 43.4, 18.577, 11.976, 26777.561, 0.5, 
  278.296, 7.55, 26.8, 34.8, "", 7.02, 76.88, 0.854}, 
 {"HUN", "Europe", "Hungary", "2020-11-21", 170298., 4397., 4796.429, 3689., 
  121., 99.857, 17628.554, 455.159, 496.507, 381.87, 12.525, 10.337, 0.99, 
  "", "", 7358., 761.67, "", "", "", "", 24806., 1.480444*^6, 153.25, 2.568, 
  22092., 2.287, 0.217, 4.6, "tests performed", "", "", "", "", "", "", "", 
  "", "", 72.22, 9.66035*^6, 108.043, 43.4, 18.577, 11.976, 26777.561, 0.5, 
  278.296, 7.55, 26.8, 34.8, "", 7.02, 76.88, 0.854}, 
 {"HUN", "Europe", "Hungary", "2020-11-22", 174618., 4320., 4808.143, 3800., 
  111., 100.429, 18075.743, 447.189, 497.719, 393.36, 11.49, 10.396, 1., "", 
  "", 7278., 753.389, "", "", "", "", 22173., 1.502617*^6, 155.545, 2.295, 
  21158., 2.19, 0.227, 4.4, "tests performed", "", "", "", "", "", "", "", 
  "", "", 72.22, 9.66035*^6, 108.043, 43.4, 18.577, 11.976, 26777.561, 0.5, 
  278.296, 7.55, 26.8, 34.8, "", 7.02, 76.88, 0.854}, 
 {"HUN", "Europe", "Hungary", "2020-11-23", 177952., 3334., 4356.571, 3891., 
  91., 100.143, 18420.865, 345.122, 450.974, 402.78, 9.42, 10.366, 1.02, "", 
  "", 7461., 772.332, "", "", "", "", 15311., 1.517928*^6, 157.13, 1.585, 
  22474., 2.326, 0.194, 5.2, "tests performed", "", "", "", "", "", "", "", 
  "", "", 72.22, 9.66035*^6, 108.043, 43.4, 18.577, 11.976, 26777.561, 0.5, 
  278.296, 7.55, 26.8, 34.8, "", 7.02, 76.88, 0.854}, 
 {"HUN", "Europe", "Hungary", "2020-11-24", 181881., 3929., 4174.571, 4008., 
  117., 103.857, 18827.579, 406.714, 432.135, 414.892, 12.111, 10.751, 1.06, 
  "", "", 7598., 786.514, "", "", "", "", 10144., 1.528072*^6, 158.18, 1.05, 
  20024., 2.073, 0.208, 4.8, "tests performed", "", "", "", "", "", "", "", 
  "", "", 72.22, 9.66035*^6, 108.043, 43.4, 18.577, 11.976, 26777.561, 0.5, 
  278.296, 7.55, 26.8, 34.8, "", 7.02, 76.88, 0.854}, 
 {"HUN", "Europe", "Hungary", "2020-11-25", 185687., 3806., 4105.429, 4114., 
  106., 104.857, 19221.56, 393.982, 424.977, 425.864, 10.973, 10.854, 1.09, 
  "", "", 7718., 798.936, "", "", "", "", 20016., 1.548088*^6, 160.252, 
  2.072, 19810., 2.051, 0.207, 4.8, "tests performed", "", "", "", "", "", 
  "", "", "", "", 72.22, 9.66035*^6, 108.043, 43.4, 18.577, 11.976, 
  26777.561, 0.5, 278.296, 7.55, 26.8, 34.8, "", 7.02, 76.88, 0.854}, 
 {"HUN", "Europe", "Hungary", "2020-11-26", 192047., 6360., 4369.429, 4229., 
  115., 108.143, 19879.922, 658.361, 452.305, 437.769, 11.904, 11.195, 1.12, 
  "", "", 7537., 780.199, "", "", "", "", 31879., 1.579967*^6, 163.552, 3.3, 
  21027., 2.177, 0.208, 4.8, "tests performed", "", "", "", "", "", "", "", 
  "", "", 72.22, 9.66035*^6, 108.043, 43.4, 18.577, 11.976, 26777.561, 0.5, 
  278.296, 7.55, 26.8, 34.8, "", 7.02, 76.88, 0.854}, 
 {"HUN", "Europe", "Hungary", "2020-11-27", 198440., 6393., 4648.429, 4364., 
  135., 113.714, 20541.699, 661.777, 481.186, 451.743, 13.975, 11.771, 1.13, 
  "", "", 7591., 785.789, "", "", "", "", 21006., 1.600973*^6, 165.726, 
  2.174, 20762., 2.149, 0.224, 4.5, "tests performed", "", "", "", "", "", 
  "", "", "", "", 72.22, 9.66035*^6, 108.043, 43.4, 18.577, 11.976, 
  26777.561, 0.5, 278.296, 7.55, 26.8, 34.8, "", 7.02, 76.88, 0.854}, 
 {"HUN", "Europe", "Hungary", "2020-11-28", 204708., 6268., 4915.714, 4516., 
  152., 118.143, 21190.537, 648.838, 508.855, 467.478, 15.734, 12.23, 1.13, 
  "", "", 7536., 780.096, "", "", "", "", 21562., 1.622535*^6, 167.958, 
  2.232, 20299., 2.101, 0.242, 4.1, "tests performed", "", "", "", "", "", 
  "", "", "", "", 72.22, 9.66035*^6, 108.043, 43.4, 18.577, 11.976, 
  26777.561, 0.5, 278.296, 7.55, 26.8, 34.8, "", 7.02, 76.88, 0.854}, 
 {"HUN", "Europe", "Hungary", "2020-11-29", 211527., 6819., 5272.714, 4672., 
  156., 124.571, 21896.412, 705.875, 545.81, 483.626, 16.148, 12.895, 1.13, 
  "", "", 7590., 785.686, "", "", "", "", 16311., 1.638846*^6, 169.647, 
  1.688, 19461., 2.015, 0.271, 3.7, "tests performed", "", "", "", "", "", 
  "", "", "", "", 72.22, 9.66035*^6, 108.043, 43.4, 18.577, 11.976, 
  26777.561, 0.5, 278.296, 7.55, 26.8, 34.8, "", 7.02, 76.88, 0.854}, 
 {"HUN", "Europe", "Hungary", "2020-11-30", 217122., 5595., 5595.714, 4823., 
  151., 133.143, 22475.583, 579.172, 579.246, 499.257, 15.631, 13.782, 1.11, 
  "", "", 7734., 800.592, "", "", "", "", 8946., 1.647792*^6, 170.573, 0.926, 
  18552., 1.92, 0.302, 3.3, "tests performed", "", "", "", "", "", "", "", 
  "", "", 72.22, 9.66035*^6, 108.043, 43.4, 18.577, 11.976, 26777.561, 0.5, 
  278.296, 7.55, 26.8, 34.8, "", 7.02, 76.88, 0.854}, 
 {"HUN", "Europe", "Hungary", "2020-12-01", 221073., 3951., 5598.857, 4977., 
  154., 138.429, 22884.575, 408.991, 579.571, 515.199, 15.941, 14.33, 1.08, 
  "", "", 7884., 816.119, "", "", "", "", 5758., 1.65355*^6, 171.169, 0.596, 
  17925., 1.856, 0.312, 3.2, "tests performed", "", "", "", "", "", "", "", 
  "", "", 72.22, 9.66035*^6, 108.043, 43.4, 18.577, 11.976, 26777.561, 0.5, 
  278.296, 7.55, 26.8, 34.8, "", 7.02, 76.88, 0.854}, 
 {"HUN", "Europe", "Hungary", "2020-12-02", 225209., 4136., 5646., 5142., 
  165., 146.857, 23312.716, 428.142, 584.451, 532.279, 17.08, 15.202, 1.05, 
  "", "", 7732., 800.385, "", "", "", "", 14944., 1.668494*^6, 172.716, 
  1.547, 17201., 1.781, 0.328, 3., "tests performed", "", "", "", "", "", "", 
  "", "", "", 72.22, 9.66035*^6, 108.043, 43.4, 18.577, 11.976, 26777.561, 
  0.5, 278.296, 7.55, 26.8, 34.8, "", 7.02, 76.88, 0.854}, 
 {"HUN", "Europe", "Hungary", "2020-12-03", 231844., 6635., 5685.286, 5324., 
  182., 156.429, 23999.545, 686.828, 588.518, 551.119, 18.84, 16.193, 1.03, 
  "", "", 7693., 796.348, "", "", "", "", 26044., 1.694538*^6, 175.412, 
  2.696, 16367., 1.694, 0.347, 2.9, "tests performed", "", "", "", "", "", 
  "", "", "", "", 72.22, 9.66035*^6, 108.043, 43.4, 18.577, 11.976, 
  26777.561, 0.5, 278.296, 7.55, 26.8, 34.8, "", 7.02, 76.88, 0.854}, 
 {"HUN", "Europe", "Hungary", "2020-12-04", 238056., 6212., 5659.429, 5513., 
  189., 164.143, 24642.585, 643.041, 585.841, 570.683, 19.565, 16.991, 1.01, 
  "", "", 7812., 808.666, "", "", "", "", 18479., 1.713017*^6, 177.325, 
  1.913, 16006., 1.657, 0.354, 2.8, "tests performed", "", "", "", "", "", 
  "", "", "", "", 72.22, 9.66035*^6, 108.043, 43.4, 18.577, 11.976, 
  26777.561, 0.5, 278.296, 7.55, 26.8, 34.8, "", 7.02, 76.88, 0.854}, 
 {"HUN", "Europe", "Hungary", "2020-12-05", 243581., 5525., 5553.286, 5706., 
  193., 170., 25214.511, 571.925, 574.853, 590.662, 19.979, 17.598, 0.99, "", 
  "", 7695., 796.555, "", "", "", "", 23290., 1.736307*^6, 179.735, 2.411, 
  16253., 1.682, 0.342, 2.9, "tests performed", "", "", "", "", "", "", "", 
  "", "", 72.22, 9.66035*^6, 108.043, 43.4, 18.577, 11.976, 26777.561, 0.5, 
  278.296, 7.55, 26.8, 34.8, "", 7.02, 76.88, 0.854}, 
 {"HUN", "Europe", "Hungary", "2020-12-06", 250278., 6697., 5535.857, 5868., 
  162., 170.857, 25907.757, 693.246, 573.049, 607.431, 16.77, 17.686, 0.97, 
  "", "", 7709., 798.004, "", "", "", "", 23681., 1.759988*^6, 182.187, 
  2.451, 17306., 1.791, 0.32, 3.1, "tests performed", "", "", "", "", "", "", 
  "", "", "", 72.22, 9.66035*^6, 108.043, 43.4, 18.577, 11.976, 26777.561, 
  0.5, 278.296, 7.55, 26.8, 34.8, "", 7.02, 76.88, 0.854}, 
 {"HUN", "Europe", "Hungary", "2020-12-07", 254148., 3870., 5289.429, 5984., 
  116., 165.857, 26308.364, 400.607, 547.54, 619.439, 12.008, 17.169, 0.94, 
  "", "", 7932., 821.088, "", "", "", "", 21424., 1.781412*^6, 184.404, 
  2.218, 19089., 1.976, 0.277, 3.6, "tests performed", "", "", "", "", "", 
  "", "", "", "", 72.22, 9.66035*^6, 108.043, 43.4, 18.577, 11.976, 
  26777.561, 0.5, 278.296, 7.55, 26.8, 34.8, "", 7.02, 76.88, 0.854}, 
 {"HUN", "Europe", "Hungary", "2020-12-08", 256367., 2219., 5042., 6120., 
  136., 163.286, 26538.065, 229.702, 521.927, 633.517, 14.078, 16.903, 0.91, 
  "", "", 8045., 832.786, "", "", "", "", 9527., 1.790939*^6, 185.391, 0.986, 
  19627., 2.032, 0.257, 3.9, "tests performed", "", "", "", "", "", "", "", 
  "", "", 72.22, 9.66035*^6, 108.043, 43.4, 18.577, 11.976, 26777.561, 0.5, 
  278.296, 7.55, 26.8, 34.8, "", 7.02, 76.88, 0.854}, 
 {"HUN", "Europe", "Hungary", "2020-12-09", 259588., 3221., 4911.286, 6280., 
  160., 162.571, 26871.49, 333.425, 508.396, 650.08, 16.563, 16.829, 0.9, "", 
  "", 7945., 822.434, "", "", "", "", 28737., 1.819676*^6, 188.365, 2.975, 
  21597., 2.236, 0.227, 4.4, "tests performed", "", "", "", "", "", "", "", 
  "", "", 72.22, 9.66035*^6, 108.043, 43.4, 18.577, 11.976, 26777.561, 0.5, 
  278.296, 7.55, 26.8, 34.8, "", 7.02, 76.88, 0.854}, 
 {"HUN", "Europe", "Hungary", "2020-12-10", 265003., 5415., 4737., 6451., 
  171., 161., 27432.029, 560.539, 490.355, 667.781, 17.701, 16.666, 0.9, "", 
  "", 7869., 814.567, "", "", "", "", 29325., 1.849001*^6, 191.401, 3.036, 
  22066., 2.284, 0.215, 4.7, "tests performed", "", "", "", "", "", "", "", 
  "", "", 72.22, 9.66035*^6, 108.043, 43.4, 18.577, 11.976, 26777.561, 0.5, 
  278.296, 7.55, 26.8, 34.8, "", 7.02, 76.88, 0.854}, 
 {"HUN", "Europe", "Hungary", "2020-12-11", 271200., 6197., 4734.857, 6622., 
  171., 158.429, 28073.517, 641.488, 490.133, 685.482, 17.701, 16.4, 0.89, 
  "", "", 7841., 811.668, "", "", "", "", 28603., 1.877604*^6, 194.362, 
  2.961, 23512., 2.434, 0.201, 5., "tests performed", "", "", "", "", "", "", 
  "", "", "", 72.22, 9.66035*^6, 108.043, 43.4, 18.577, 11.976, 26777.561, 
  0.5, 278.296, 7.55, 26.8, 34.8, "", 7.02, 76.88, 0.854}, 
 {"HUN", "Europe", "Hungary", "2020-12-12", 276247., 5047., 4666.571, 6784., 
  162., 154., 28595.962, 522.445, 483.064, 702.252, 16.77, 15.941, 0.87, "", 
  "", 7807., 808.149, "", "", "", "", 30452., 1.908056*^6, 197.514, 3.152, 
  24536., 2.54, 0.19, 5.3, "tests performed", "", "", "", "", "", "", "", "", 
  "", 72.22, 9.66035*^6, 108.043, 43.4, 18.577, 11.976, 26777.561, 0.5, 
  278.296, 7.55, 26.8, 34.8, "", 7.02, 76.88, 0.854}, 
 {"HUN", "Europe", "Hungary", "2020-12-13", 280400., 4153., 4303.143, 6965., 
  181., 156.714, 29025.863, 429.902, 445.444, 720.988, 18.736, 16.222, 0.85, 
  "", "", 7646., 791.483, "", "", "", "", 25239., 1.933295*^6, 200.127, 
  2.613, 24758., 2.563, 0.174, 5.8, "tests performed", "", "", "", "", "", 
  "", "", "", "", 72.22, 9.66035*^6, 108.043, 43.4, 18.577, 11.976, 
  26777.561, 0.5, 278.296, 7.55, 26.8, 34.8, "", 7.02, 76.88, 0.854}, 
 {"HUN", "Europe", "Hungary", "2020-12-14", 283870., 3470., 4246., 7130., 
  165., 163.714, 29385.064, 359.2, 439.529, 738.068, 17.08, 16.947, 0.83, "", 
  "", 7667., 793.657, "", "", "", "", 19245., 1.95254*^6, 202.119, 1.992, 
  24447., 2.531, 0.174, 5.8, "tests performed", "", "", "", "", "", "", "", 
  "", "", 72.22, 9.66035*^6, 108.043, 43.4, 18.577, 11.976, 26777.561, 0.5, 
  278.296, 7.55, 26.8, 34.8, "", 7.02, 76.88, 0.854}, 
 {"HUN", "Europe", "Hungary", "2020-12-15", 285763., 1893., 4199.429, 7237., 
  107., 159.571, 29581.019, 195.956, 434.708, 749.145, 11.076, 16.518, 0.8, 
  "", "", 7845., 812.082, "", "", "", "", 10903., 1.963443*^6, 203.248, 
  1.129, 24643., 2.551, 0.17, 5.9, "tests performed", "", "", "", "", "", "", 
  "", "", "", 72.22, 9.66035*^6, 108.043, 43.4, 18.577, 11.976, 26777.561, 
  0.5, 278.296, 7.55, 26.8, 34.8, "", 7.02, 76.88, 0.854}, 
 {"HUN", "Europe", "Hungary", "2020-12-16", 288567., 2804., 4139.857, 7381., 
  144., 157.286, 29871.278, 290.259, 428.541, 764.051, 14.906, 16.282, 0.78, 
  "", "", 7639., 790.758, "", "", "", "", 12636., 1.976079*^6, 204.556, 
  1.308, 22343., 2.313, 0.185, 5.4, "tests performed", "", "", "", "", "", 
  "", "", "", "", 72.22, 9.66035*^6, 108.043, 43.4, 18.577, 11.976, 
  26777.561, 0.5, 278.296, 7.55, 26.8, 34.8, "", 7.02, 76.88, 0.854}, 
 {"HUN", "Europe", "Hungary", "2020-12-17", 291549., 2982., 3792.286, 7538., 
  157., 155.286, 30179.962, 308.684, 392.562, 780.303, 16.252, 16.075, 0.76, 
  "", "", 7522., 778.647, "", "", "", "", 18362., 1.994441*^6, 206.456, 
  1.901, 20777., 2.151, 0.183, 5.5, "tests performed", "", "", "", "", "", 
  "", "", "", "", 72.22, 9.66035*^6, 108.043, 43.4, 18.577, 11.976, 
  26777.561, 0.5, 278.296, 7.55, 26.8, 34.8, "", 7.02, 76.88, 0.854}, 
 {"HUN", "Europe", "Hungary", "2020-12-18", 295977., 4428., 3539.571, 7725., 
  187., 157.571, 30638.331, 458.368, 366.402, 799.66, 19.357, 16.311, 0.76, 
  "", "", 7335., 759.289, "", "", "", "", 32067., 2.026508*^6, 209.776, 
  3.319, 21272., 2.202, 0.166, 6., "tests performed", "", "", "", "", "", "", 
  "", "", "", 72.22, 9.66035*^6, 108.043, 43.4, 18.577, 11.976, 26777.561, 
  0.5, 278.296, 7.55, 26.8, 34.8, "", 7.02, 76.88, 0.854}, 
 {"HUN", "Europe", "Hungary", "2020-12-19", 300022., 4045., 3396.429, 7914., 
  189., 161.429, 31057.053, 418.722, 351.584, 819.225, 19.565, 16.71, 0.77, 
  "", "", 7295., 755.149, "", "", "", "", 24204., 2.050712*^6, 212.281, 
  2.505, 20379., 2.11, 0.167, 6., "tests performed", "", "", "", "", "", "", 
  "", "", "", 72.22, 9.66035*^6, 108.043, 43.4, 18.577, 11.976, 26777.561, 
  0.5, 278.296, 7.55, 26.8, 34.8, "", 7.02, 76.88, 0.854}, 
 {"HUN", "Europe", "Hungary", "2020-12-20", 302989., 2967., 3227., 8099., 
  185., 162., 31364.185, 307.132, 334.046, 838.375, 19.15, 16.77, 0.75, "", 
  "", 7022., 726.889, "", "", "", "", 24033., 2.074745*^6, 214.769, 2.488, 
  20207., 2.092, 0.16, 6.3, "tests performed", "", "", "", "", "", "", "", 
  "", "", 72.22, 9.66035*^6, 108.043, 43.4, 18.577, 11.976, 26777.561, 0.5, 
  278.296, 7.55, 26.8, 34.8, "", 7.02, 76.88, 0.854}, 
 {"HUN", "Europe", "Hungary", "2020-12-21", 305130., 2141., 3037.143, 8282., 
  183., 164.571, 31585.812, 221.628, 314.393, 857.319, 18.943, 17.036, 0.73, 
  "", "", 7097., 734.652, "", "", "", "", 15451., 2.090196*^6, 216.369, 
  1.599, 19665., 2.036, 0.154, 6.5, "tests performed", "", "", "", "", "", 
  "", "", "", "", 72.22, 9.66035*^6, 108.043, 43.4, 18.577, 11.976, 
  26777.561, 0.5, 278.296, 7.55, 26.8, 34.8, "", 7.02, 76.88, 0.854}, 
 {"HUN", "Europe", "Hungary", "2020-12-22", 306368., 1238., 2943.571, 8462., 
  180., 175., 31713.965, 128.153, 304.706, 875.952, 18.633, 18.115, 0.71, "", 
  "", 7124., 737.447, "", "", "", "", 7937., 2.098133*^6, 217.19, 0.822, 
  19241., 1.992, 0.153, 6.5, "tests performed", "", "", "", "", "", "", "", 
  "", "", 72.22, 9.66035*^6, 108.043, 43.4, 18.577, 11.976, 26777.561, 0.5, 
  278.296, 7.55, 26.8, 34.8, "", 7.02, 76.88, 0.854}, 
 {"HUN", "Europe", "Hungary", "2020-12-23", 308262., 1894., 2813.571, 8616., 
  154., 176.429, 31910.024, 196.059, 291.249, 891.893, 15.941, 18.263, 0.69, 
  "", "", 6727., 696.352, "", "", "", "", 21239., 2.119372*^6, 219.389, 
  2.199, 20470., 2.119, 0.137, 7.3, "tests performed", "", "", "", "", "", 
  "", "", "", "", 72.22, 9.66035*^6, 108.043, 43.4, 18.577, 11.976, 
  26777.561, 0.5, 278.296, 7.55, 26.8, 34.8, "", 7.02, 76.88, 0.854}, 
 {"HUN", "Europe", "Hungary", "2020-12-24", 311554., 3292., 2857.857, 8729., 
  113., 170.143, 32250.798, 340.774, 295.834, 903.59, 11.697, 17.612, 0.67, 
  "", "", 6382., 660.639, "", "", "", "", 26186., 2.145558*^6, 222.099, 
  2.711, 21588., 2.235, 0.132, 7.6, "tests performed", "", "", "", "", "", 
  "", "", "", "", 72.22, 9.66035*^6, 108.043, 43.4, 18.577, 11.976, 
  26777.561, 0.5, 278.296, 7.55, 26.8, 34.8, "", 7.02, 76.88, 0.854}, 
 {"HUN", "Europe", "Hungary", "2020-12-25", 314164., 2610., 2598.143, 8833., 
  104., 158.286, 32520.975, 270.177, 268.949, 914.356, 10.766, 16.385, 0.64, 
  "", "", 6006., 621.717, "", "", "", "", 22154., 2.167712*^6, 224.393, 
  2.293, 20172., 2.088, 0.129, 7.8, "tests performed", "", "", "", "", "", 
  "", "", "", "", 72.22, 9.66035*^6, 108.043, 43.4, 18.577, 11.976, 
  26777.561, 0.5, 278.296, 7.55, 26.8, 34.8, "", 7.02, 76.88, 0.854}, 
 {"HUN", "Europe", "Hungary", "2020-12-26", 315362., 1198., 2191.429, 8951., 
  118., 148.143, 32644.987, 124.012, 226.848, 926.571, 12.215, 15.335, 0.62, 
  "", "", 6003., 621.406, "", "", "", "", 9494., 2.177206*^6, 225.375, 0.983, 
  18071., 1.871, 0.121, 8.2, "tests performed", "", "", "", "", "", "", "", 
  "", "", 72.22, 9.66035*^6, 108.043, 43.4, 18.577, 11.976, 26777.561, 0.5, 
  278.296, 7.55, 26.8, 34.8, "", 7.02, 76.88, 0.854}, 
 {"HUN", "Europe", "Hungary", "2020-12-27", 316060., 698., 1867.286, 9047., 
  96., 135.429, 32717.241, 72.254, 193.294, 936.509, 9.938, 14.019, 0.63, "", 
  "", 6072., 628.549, "", "", "", "", 3292., 2.180498*^6, 225.716, 0.341, 
  15108., 1.564, 0.124, 8.1, "tests performed", "", "", "", "", "", "", "", 
  "", "", 72.22, 9.66035*^6, 108.043, 43.4, 18.577, 11.976, 26777.561, 0.5, 
  278.296, 7.55, 26.8, 34.8, "", 7.02, 76.88, 0.854}, 
 {"HUN", "Europe", "Hungary", "2020-12-28", 316669., 609., 1648.429, 9161., 
  114., 125.571, 32780.282, 63.041, 170.639, 948.309, 11.801, 12.999, 0.67, 
  "", "", 6261., 648.113, "", "", "", "", 4647., 2.185145*^6, 226.197, 0.481, 
  13564., 1.404, 0.122, 8.2, "tests performed", 1094., "", "", "", "", 0.01, 
  "", "", "", 72.22, 9.66035*^6, 108.043, 43.4, 18.577, 11.976, 26777.561, 
  0.5, 278.296, 7.55, 26.8, 34.8, "", 7.02, 76.88, 0.854}, 
 {"HUN", "Europe", "Hungary", "2020-12-29", 317571., 902., 1600.429, 9292., 
  131., 118.571, 32873.654, 93.371, 165.67, 961.87, 13.561, 12.274, 0.74, "", 
  "", 6298., 651.943, "", "", "", "", 6190., 2.191335*^6, 226.838, 0.641, 
  13315., 1.378, 0.12, 8.3, "tests performed", 2461., "", "", 1367., 1367., 
  0.03, "", "", 142., 72.22, 9.66035*^6, 108.043, 43.4, 18.577, 11.976, 
  26777.561, 0.5, 278.296, 7.55, 26.8, 34.8, "", 7.02, 76.88, 0.854}, 
 {"HUN", "Europe", "Hungary", "2020-12-30", 319543., 1972., 1611.571, 9429., 
  137., 116.143, 33077.787, 204.133, 166.823, 976.052, 14.182, 12.023, 0.8, 
  "", "", 6155., 637.14, "", "", "", "", 18302., 2.209637*^6, 228.733, 1.895, 
  12895., 1.335, 0.125, 8., "tests performed", 3789., "", "", 1328., 1348., 
  0.04, "", "", 140., 72.22, 9.66035*^6, 108.043, 43.4, 18.577, 11.976, 
  26777.561, 0.5, 278.296, 7.55, 26.8, 34.8, "", 7.02, 76.88, 0.854}, 
 {"HUN", "Europe", "Hungary", "2020-12-31", 322514., 2971., 1565.714, 9537., 
  108., 115.429, 33385.333, 307.546, 162.076, 987.231, 11.18, 11.949, 0.83, 
  "", "", 5856., 606.189, "", "", "", "", 17390., 2.227027*^6, 230.533, 1.8, 
  11638., 1.205, 0.135, 7.4, "tests performed", 5110., "", "", 1321., 1339., 
  0.05, "", "", 139., 72.22, 9.66035*^6, 108.043, 43.4, 18.577, 11.976, 
  26777.561, 0.5, 278.296, 7.55, 26.8, 34.8, "", 7.02, 76.88, 0.854}, 
 {"HUN", "Europe", "Hungary", "2021-01-01", 325278., 2764., 1587.714, 9667., 
  130., 119.143, 33671.451, 286.118, 164.354, 1000.688, 13.457, 12.333, 0.83, 
  "", "", 5648., 584.658, "", "", "", "", 18128., 2.245155*^6, 232.409, 
  1.877, 11063., 1.145, 0.144, 7., "tests performed", "", "", "", "", 1578., 
  "", "", "", 163., 72.22, 9.66035*^6, 108.043, 43.4, 18.577, 11.976, 
  26777.561, 0.5, 278.296, 7.55, 26.8, 34.8, "", 7.02, 76.88, 0.854}, 
 {"HUN", "Europe", "Hungary", "2021-01-02", 326688., 1410., 1618., 9781., 
  114., 118.571, 33817.408, 145.957, 167.489, 1012.489, 11.801, 12.274, 0.82, 
  "", "", 5529., 572.34, "", "", "", "", 10697., 2.255852*^6, 233.517, 1.107, 
  11235., 1.163, 0.144, 6.9, "tests performed", "", "", "", "", 1722., "", 
  "", "", 178., 72.22, 9.66035*^6, 108.043, 43.4, 18.577, 11.976, 26777.561, 
  0.5, 278.296, 7.55, 26.8, 34.8, "", 7.02, 76.88, 0.854}, 
 {"HUN", "Europe", "Hungary", "2021-01-03", 327995., 1307., 1705., 9884., 
  103., 119.571, 33952.704, 135.295, 176.495, 1023.151, 10.662, 12.378, 0.84, 
  "", "", 5619., 581.656, "", "", "", "", 5960., 2.261812*^6, 234.134, 0.617, 
  11616., 1.202, 0.147, 6.8, "tests performed", 12000., "", "", "", 1818., 
  0.12, "", "", 188., 72.22, 9.66035*^6, 108.043, 43.4, 18.577, 11.976, 
  26777.561, 0.5, 278.296, 7.55, 26.8, 34.8, "", 7.02, 76.88, 0.854}, 
 {"HUN", "Europe", "Hungary", "2021-01-04", 328851., 856., 1740.286, 9977., 
  93., 116.571, 34041.313, 88.61, 180.147, 1032.778, 9.627, 12.067, 0.87, "", 
  "", 5667., 586.625, "", "", "", "", 8727., 2.270539*^6, 235.037, 0.903, 
  12199., 1.263, 0.143, 7., "tests performed", 15000., "", "", 3000., 1987., 
  0.16, "", "", 206., 72.22, 9.66035*^6, 108.043, 43.4, 18.577, 11.976, 
  26777.561, 0.5, 278.296, 7.55, 26.8, 34.8, "", 7.02, 76.88, 0.854}, 
 {"HUN", "Europe", "Hungary", "2021-01-05", 329721., 870., 1735.714, 10080., 
  103., 112.571, 34131.372, 90.059, 179.674, 1043.44, 10.662, 11.653, 0.93, 
  "", "", 5760., 596.252, "", "", "", "", 6521., 2.27706*^6, 235.712, 0.675, 
  12246., 1.268, 0.142, 7.1, "tests performed", 21000., "", "", 6000., 2648., 
  0.22, "", "", 274., 72.22, 9.66035*^6, 108.043, 43.4, 18.577, 11.976, 
  26777.561, 0.5, 278.296, 7.55, 26.8, 34.8, "", 7.02, 76.88, 0.854}, 
 {"HUN", "Europe", "Hungary", "2021-01-06", 331768., 2047., 1746.429, 10198., 
  118., 109.857, 34343.269, 211.897, 180.783, 1055.655, 12.215, 11.372, 0.98, 
  "", "", 5646., 584.451, "", "", "", "", 22729., 2.299789*^6, 238.065, 
  2.353, 12879., 1.333, 0.136, 7.4, "tests performed", 31500., "", "", 
  10500., 3959., 0.33, "", "", 410., 72.22, 9.66035*^6, 108.043, 43.4, 
  18.577, 11.976, 26777.561, 0.5, 278.296, 7.55, 26.8, 34.8, "", 7.02, 76.88, 
  0.854}, {"HUN", "Europe", "Hungary", "2021-01-07", 334836., 3068., 
  1760.286, 10325., 127., 112.571, 34660.856, 317.587, 182.218, 1068.802, 
  13.147, 11.653, 1.02, "", "", 5387., 557.64, "", "", "", "", 24290., 
  2.324079*^6, 240.579, 2.514, 13865., 1.435, 0.127, 7.9, "tests performed", 
  42549., "", "", 11049., 5348., 0.44, "", "", 554., 72.22, 9.66035*^6, 
  108.043, 43.4, 18.577, 11.976, 26777.561, 0.5, 278.296, 7.55, 26.8, 34.8, 
  "", 7.02, 76.88, 0.854}, {"HUN", "Europe", "Hungary", "2021-01-08", 
  337743., 2907., 1780.714, 10440., 115., 110.429, 34961.777, 300.921, 
  184.332, 1080.706, 11.904, 11.431, 1.01, "", "", 5297., 548.324, "", "", 
  "", "", 24024., 2.348103*^6, 243.066, 2.487, 14707., 1.522, 0.121, 8.3, 
  "tests performed", "", "", "", "", 6375., "", "", "", 660., 72.22, 
  9.66035*^6, 108.043, 43.4, 18.577, 11.976, 26777.561, 0.5, 278.296, 7.55, 
  26.8, 34.8, "", 7.02, 76.88, 0.854}, {"HUN", "Europe", "Hungary", 
  "2021-01-09", 340459., 2716., 1967.286, 10554., 114., 110.429, 35242.926, 
  281.149, 203.645, 1092.507, 11.801, 11.431, 0.99, "", "", 5126., 530.623, 
  "", "", "", "", 21823., 2.369926*^6, 245.325, 2.259, 16296., 1.687, 0.121, 
  8.3, "tests performed", "", "", "", "", 7402., "", "", "", 766., 72.22, 
  9.66035*^6, 108.043, 43.4, 18.577, 11.976, 26777.561, 0.5, 278.296, 7.55, 
  26.8, 34.8, "", 7.02, 76.88, 0.854}, {"HUN", "Europe", "Hungary", 
  "2021-01-10", 342237., 1778., 2034.571, 10648., 94., 109.143, 35426.977, 
  184.051, 210.611, 1102.237, 9.73, 11.298, 0.94, "", "", 4980., 515.509, "", 
  "", "", "", 19262., 2.389188*^6, 247.319, 1.994, 18197., 1.884, 0.112, 8.9, 
  "tests performed", 71000., "", "", "", 8429., 0.73, "", "", 873., 72.22, 
  9.66035*^6, 108.043, 43.4, 18.577, 11.976, 26777.561, 0.5, 278.296, 7.55, 
  26.8, 34.8, "", 7.02, 76.88, 0.854}, {"HUN", "Europe", "Hungary", 
  "2021-01-11", 343656., 1419., 2115., 10725., 77., 106.857, 35573.866, 
  146.889, 218.936, 1110.208, 7.971, 11.061, 0.9, "", "", 5065., 524.308, "", 
  "", "", "", 12567., 2.401755*^6, 248.62, 1.301, 18745., 1.94, 0.113, 8.9, 
  "tests performed", 78579., "", "", 7579., 9083., 0.81, "", "", 940., 72.22, 
  9.66035*^6, 108.043, 43.4, 18.577, 11.976, 26777.561, 0.5, 278.296, 7.55, 
  26.8, 34.8, "", 7.02, 76.88, 0.854}, {"HUN", "Europe", "Hungary", 
  "2021-01-12", 344352., 696., 2090.143, 10853., 128., 110.429, 35645.913, 
  72.047, 216.363, 1123.458, 13.25, 11.431, 0.86, "", "", 5005., 518.097, "", 
  "", "", "", 8223., 2.409978*^6, 249.471, 0.851, 18988., 1.966, 0.11, 9.1, 
  "tests performed", 86929., "", "", 8350., 9418., 0.9, "", "", 975., 72.22, 
  9.66035*^6, 108.043, 43.4, 18.577, 11.976, 26777.561, 0.5, 278.296, 7.55, 
  26.8, 34.8, "", 7.02, 76.88, 0.854}, {"HUN", "Europe", "Hungary", 
  "2021-01-13", 345710., 1358., 1991.714, 10948., 95., 107.143, 35786.488, 
  140.575, 206.174, 1133.292, 9.834, 11.091, 0.83, "", "", 4870., 504.123, 
  "", "", "", "", 18550., 2.428528*^6, 251.391, 1.92, 18391., 1.904, 0.108, 
  9.2, "tests performed", 96101., "", "", 9172., 9229., 0.99, "", "", 955., 
  72.22, 9.66035*^6, 108.043, 43.4, 18.577, 11.976, 26777.561, 0.5, 278.296, 
  7.55, 26.8, 34.8, "", 7.02, 76.88, 0.854}, {"HUN", "Europe", "Hungary", 
  "2021-01-14", 347636., 1926., 1828.571, 11066., 118., 105.857, 35985.86, 
  199.372, 189.286, 1145.507, 12.215, 10.958, 0.79, "", "", 4689., 485.386, 
  "", "", "", "", 19634., 2.448162*^6, 253.424, 2.032, 17726., 1.835, 0.103, 
  9.7, "tests performed", 105728., "", "", 9627., 9026., 1.09, "", "", 934., 
  72.22, 9.66035*^6, 108.043, 43.4, 18.577, 11.976, 26777.561, 0.5, 278.296, 
  7.55, 26.8, 34.8, "", 7.02, 76.88, 0.854}, {"HUN", "Europe", "Hungary", 
  "2021-01-15", 349149., 1513., 1629.429, 11177., 111., 105.286, 36142.479, 
  156.62, 168.672, 1156.997, 11.49, 10.899, 0.77, "", "", 4600., 476.173, "", 
  "", "", "", 19098., 2.46726*^6, 255.401, 1.977, 17022., 1.762, 0.096, 10.4, 
  "tests performed", 112847., "", "", 7119., 8688., 1.17, "", "", 899., 
  72.22, 9.66035*^6, 108.043, 43.4, 18.577, 11.976, 26777.561, 0.5, 278.296, 
  7.55, 26.8, 34.8, "", 7.02, 76.88, 0.854}, {"HUN", "Europe", "Hungary", 
  "2021-01-16", 350587., 1438., 1446.857, 11264., 87., 101.429, 36291.335, 
  148.856, 149.773, 1166.003, 9.006, 10.499, 0.77, "", "", 4408., 456.298, 
  "", "", "", "", 18339., 2.485599*^6, 257.299, 1.898, 16525., 1.711, 0.088, 
  11.4, "tests performed", 119944., "", "", 7097., 8347., 1.24, "", "", 864., 
  72.22, 9.66035*^6, 108.043, 43.4, 18.577, 11.976, 26777.561, 0.5, 278.296, 
  7.55, 26.8, 34.8, "", 7.02, 76.88, 0.854}, {"HUN", "Europe", "Hungary", 
  "2021-01-17", 351828., 1241., 1370.143, 11341., 77., 99., 36419.798, 
  128.463, 141.832, 1173.974, 7.971, 10.248, 0.78, "", "", 4345., 449.777, 
  "", "", "", "", 17275., 2.502874*^6, 259.087, 1.788, 16241., 1.681, 0.084, 
  11.9, "tests performed", 123188., "", "", 3244., 7455., 1.28, "", "", 772., 
  72.22, 9.66035*^6, 108.043, 43.4, 18.577, 11.976, 26777.561, 0.5, 278.296, 
  7.55, 26.8, 34.8, "", 7.02, 76.88, 0.854}, {"HUN", "Europe", "Hungary", 
  "2021-01-18", 352703., 875., 1292.429, 11409., 68., 97.714, 36510.375, 
  90.576, 133.787, 1181.013, 7.039, 10.115, 0.78, "", "", 4445., 460.128, "", 
  "", "", "", 9903., 2.512777*^6, 260.112, 1.025, 15860., 1.642, 0.081, 12.3, 
  "tests performed", 131332., 129689., 1643., 8144., 7536., 1.36, 1.34, 0.02, 
  780., 72.22, 9.66035*^6, 108.043, 43.4, 18.577, 11.976, 26777.561, 0.5, 
  278.296, 7.55, 26.8, 34.8, "", 7.02, 76.88, 0.854}, 
 {"HUN", "Europe", "Hungary", "2021-01-19", 353276., 573., 1274.857, 11520., 
  111., 95.286, 36569.69, 59.315, 131.968, 1192.503, 11.49, 9.864, 0.79, "", 
  "", 4445., 460.128, "", "", "", "", 5130., 2.517907*^6, 260.643, 0.531, 
  15418., 1.596, 0.083, 12.1, "tests performed", 133257., 130318., 2939., 
  1925., 6618., 1.38, 1.35, 0.03, 685., 72.22, 9.66035*^6, 108.043, 43.4, 
  18.577, 11.976, 26777.561, 0.5, 278.296, 7.55, 26.8, 34.8, "", 7.02, 76.88, 
  0.854}, {"HUN", "Europe", "Hungary", "2021-01-20", 354252., 976., 1220.286, 
  11615., 95., 95.286, 36670.721, 101.032, 126.319, 1202.337, 9.834, 9.864, 
  0.79, "", "", 4218., 436.63, "", "", "", "", 16005., 2.533912*^6, 262.3, 
  1.657, 15055., 1.558, 0.081, 12.3, "tests performed", 138584., 134554., 
  4030., 5327., 6069., 1.43, 1.39, 0.04, 628., 72.22, 9.66035*^6, 108.043, 
  43.4, 18.577, 11.976, 26777.561, 0.5, 278.296, 7.55, 26.8, 34.8, "", 7.02, 
  76.88, 0.854}, {"HUN", "Europe", "Hungary", "2021-01-21", 355662., 1410., 
  1146.571, 11713., 98., 92.429, 36816.678, 145.957, 118.688, 1212.482, 
  10.145, 9.568, 0.8, "", "", 4049., 419.136, "", "", "", "", 15577., 
  2.549489*^6, 263.913, 1.612, 14475., 1.498, 0.079, 12.6, "tests performed", 
  144798., 138983., 5815., 6214., 5581., 1.5, 1.44, 0.06, 578., 72.22, 
  9.66035*^6, 108.043, 43.4, 18.577, 11.976, 26777.561, 0.5, 278.296, 7.55, 
  26.8, 34.8, "", 7.02, 76.88, 0.854}, {"HUN", "Europe", "Hungary", 
  "2021-01-22", 356973., 1311., 1117.714, 11811., 98., 90.571, 36952.388, 
  135.709, 115.701, 1222.627, 10.145, 9.376, 0.81, "", "", 3959., 409.82, "", 
  "", "", "", 18064., 2.567553*^6, 265.783, 1.87, 14328., 1.483, 0.078, 12.8, 
  "tests performed", 150128., 143184., 6944., 5330., 5326., 1.55, 1.48, 0.07, 
  551., 72.22, 9.66035*^6, 108.043, 43.4, 18.577, 11.976, 26777.561, 0.5, 
  278.296, 7.55, 26.8, 34.8, "", 7.02, 76.88, 0.854}, 
 {"HUN", "Europe", "Hungary", "2021-01-23", 358317., 1344., 1104.286, 11904., 
  93., 91.429, 37091.513, 139.125, 114.311, 1232.253, 9.627, 9.464, 0.84, "", 
  "", 3854., 398.95, "", "", "", "", 17238., 2.584791*^6, 267.567, 1.784, 
  14170., 1.467, 0.078, 12.8, "tests performed", 153392., 145257., 8135., 
  3264., 4778., 1.59, 1.5, 0.08, 495., 72.22, 9.66035*^6, 108.043, 43.4, 
  18.577, 11.976, 26777.561, 0.5, 278.296, 7.55, 26.8, 34.8, "", 7.02, 76.88, 
  0.854}, {"HUN", "Europe", "Hungary", "2021-01-24", 359574., 1257., 
  1106.571, 11968., 64., 89.571, 37221.633, 130.12, 114.548, 1238.879, 6.625, 
  9.272, 0.87, "", "", 3793., 392.636, "", "", "", "", 16441., 2.601232*^6, 
  269.269, 1.702, 14051., 1.455, 0.079, 12.7, "tests performed", 156098., 
  146695., 9403., 2706., 4701., 1.62, 1.52, 0.1, 487., 72.22, 9.66035*^6, 
  108.043, 43.4, 18.577, 11.976, 26777.561, 0.5, 278.296, 7.55, 26.8, 34.8, 
  "", 7.02, 76.88, 0.854}, {"HUN", "Europe", "Hungary", "2021-01-25", 
  360418., 844., 1102.143, 12024., 56., 87.857, 37309., 87.367, 114.089, 
  1244.675, 5.797, 9.095, 0.89, "", "", 3814., 394.81, "", "", "", "", 
  10064., 2.611296*^6, 270.311, 1.042, 14074., 1.457, 0.078, 12.8, 
  "tests performed", 162315., 149676., 12639., 6217., 4426., 1.68, 1.55, 
  0.13, 458., 72.22, 9.66035*^6, 108.043, 43.4, 18.577, 11.976, 26777.561, 
  0.5, 278.296, 7.55, 26.8, 34.8, "", 7.02, 76.88, 0.854}, 
 {"HUN", "Europe", "Hungary", "2021-01-26", 360877., 459., 1085.857, 12113., 
  89., 84.714, 37356.514, 47.514, 112.403, 1253.888, 9.213, 8.769, 0.9, "", 
  "", 3815., 394.913, "", "", "", "", 5531., 2.616827*^6, 270.883, 0.573, 
  14131., 1.463, 0.077, 13., "tests performed", 170476., 152704., 17772., 
  8161., 5317., 1.76, 1.58, 0.18, 550., 72.22, 9.66035*^6, 108.043, 43.4, 
  18.577, 11.976, 26777.561, 0.5, 278.296, 7.55, 26.8, 34.8, "", 7.02, 76.88, 
  0.854}, {"HUN", "Europe", "Hungary", "2021-01-27", 361881., 1004., 
  1089.857, 12198., 85., 83.286, 37460.444, 103.93, 112.818, 1262.687, 8.799, 
  8.621, 0.93, "", "", 3809., 394.292, "", "", "", "", 17053., 2.63388*^6, 
  272.649, 1.765, 14281., 1.478, 0.076, 13.1, "tests performed", 187508., 
  161215., 26293., 17032., 6989., 1.94, 1.67, 0.27, 723., 72.22, 9.66035*^6, 
  108.043, 43.4, 18.577, 11.976, 26777.561, 0.5, 278.296, 7.55, 26.8, 34.8, 
  "", 7.02, 76.88, 0.854}, {"HUN", "Europe", "Hungary", "2021-01-28", 
  363450., 1569., 1112.571, 12291., 93., 82.571, 37622.86, 162.416, 115.169, 
  1272.314, 9.627, 8.547, 0.95, "", "", 3669., 379.8, "", "", "", "", 13093., 
  2.646973*^6, 274.004, 1.355, 13926., 1.442, 0.08, 12.5, "tests performed", 
  213010., 175283., 37727., 25502., 9745., 2.2, 1.81, 0.39, 1009., 72.22, 
  9.66035*^6, 108.043, 43.4, 18.577, 11.976, 26777.561, 0.5, 278.296, 7.55, 
  26.8, 34.8, "", 7.02, 76.88, 0.854}, {"HUN", "Europe", "Hungary", 
  "2021-01-29", 364909., 1459., 1133.714, 12374., 83., 80.429, 37773.89, 
  151.03, 117.357, 1280.906, 8.592, 8.326, 0.97, "", "", 3649., 377.73, "", 
  "", "", "", 18975., 2.665948*^6, 275.968, 1.964, 14056., 1.455, 0.081, 
  12.4, "tests performed", 247889., 198283., 49606., 34879., 13966., 2.57, 
  2.05, 0.51, 1446., 72.22, 9.66035*^6, 108.043, 43.4, 18.577, 11.976, 
  26777.561, 0.5, 278.296, 7.55, 26.8, 34.8, "", 7.02, 76.88, 0.854}, 
 {"HUN", "Europe", "Hungary", "2021-01-30", 366279., 1370., 1137.429, 12463., 
  89., 79.857, 37915.707, 141.817, 117.742, 1290.119, 9.213, 8.266, 0.99, "", 
  "", 3582., 370.794, "", "", "", "", 21362., 2.68731*^6, 278.179, 2.211, 
  14646., 1.516, 0.078, 12.9, "tests performed", 278830., 222005., 56825., 
  30941., 17920., 2.89, 2.3, 0.59, 1855., 72.22, 9.66035*^6, 108.043, 43.4, 
  18.577, 11.976, 26777.561, 0.5, 278.296, 7.55, 26.8, 34.8, "", 7.02, 76.88, 
  0.854}, {"HUN", "Europe", "Hungary", "2021-01-31", 367586., 1307., 
  1144.571, 12524., 61., 79.429, 38051.002, 135.295, 118.481, 1296.433, 
  6.314, 8.222, 1.01, "", "", 3562., 368.724, "", "", "", "", 20142., 
  2.707452*^6, 280.264, 2.085, 15174., 1.571, 0.075, 13.3, "tests performed", 
  299138., 237872., 61266., 20308., 20434., 3.1, 2.46, 0.63, 2115., 72.22, 
  9.66035*^6, 108.043, 43.4, 18.577, 11.976, 26777.561, 0.5, 278.296, 7.55, 
  26.8, 34.8, "", 7.02, 76.88, 0.854}, {"HUN", "Europe", "Hungary", 
  "2021-02-01", 368710., 1124., 1184.571, 12578., 54., 79.143, 38167.354, 
  116.352, 122.622, 1302.023, 5.59, 8.193, 1.02, "", "", 3682., 381.146, "", 
  "", "", "", 10862., 2.718314*^6, 281.389, 1.124, 15288., 1.583, 0.077, 
  12.9, "tests performed", 311662., 243136., 68526., 12524., 21335., 3.23, 
  2.52, 0.71, 2209., 72.22, 9.66035*^6, 108.043, 43.4, 18.577, 11.976, 
  26777.561, 0.5, 278.296, 7.55, 26.8, 34.8, "", 7.02, 76.88, 0.854}, 
 {"HUN", "Europe", "Hungary", "2021-02-02", 369288., 578., 1201.571, 12656., 
  78., 77.571, 38227.186, 59.832, 124.382, 1310.097, 8.074, 8.03, 1.03, "", 
  "", 3729., 386.011, "", "", "", "", 7794., 2.726108*^6, 282.196, 0.807, 
  15612., 1.616, 0.077, 13., "tests performed", 322306., 247270., 75036., 
  10644., 21690., 3.34, 2.56, 0.78, 2245., 72.22, 9.66035*^6, 108.043, 43.4, 
  18.577, 11.976, 26777.561, 0.5, 278.296, 7.55, 26.8, 34.8, "", 7.02, 76.88, 
  0.854}, {"HUN", "Europe", "Hungary", "2021-02-03", 370336., 1048., 
  1207.857, 12739., 83., 77.286, 38335.671, 108.485, 125.032, 1318.689, 
  8.592, 8., 1.04, "", "", 3697., 382.698, "", "", "", "", 15434., 
  2.741542*^6, 283.793, 1.598, 15380., 1.592, 0.079, 12.7, "tests performed", 
  334130., 249687., 84452., 11824., 20946., 3.46, 2.58, 0.87, 2168., 72.22, 
  9.66035*^6, 108.043, 43.4, 18.577, 11.976, 26777.561, 0.5, 278.296, 7.55, 
  26.8, 34.8, "", 7.02, 76.88, 0.854}, {"HUN", "Europe", "Hungary", 
  "2021-02-04", 371988., 1652., 1219.714, 12832., 93., 77.286, 38506.679, 
  171.008, 126.26, 1328.316, 9.627, 8., 1.05, "", "", 3648., 377.626, "", "", 
  "", "", 18171., 2.759713*^6, 285.674, 1.881, 16106., 1.667, 0.076, 13.2, 
  "tests performed", 357303., 264530., 92773., 23173., 20613., 3.7, 2.74, 
  0.96, 2134., 72.22, 9.66035*^6, 108.043, 43.4, 18.577, 11.976, 26777.561, 
  0.5, 278.296, 7.55, 26.8, 34.8, "", 7.02, 76.88, 0.854}, 
 {"HUN", "Europe", "Hungary", "2021-02-05", 373564., 1576., 1236.429, 12930., 
  98., 79.429, 38669.82, 163.141, 127.99, 1338.461, 10.145, 8.222, 1.07, "", 
  "", 3638., 376.591, "", "", "", "", 18693., 2.778406*^6, 287.609, 1.935, 
  16065., 1.663, 0.077, 13., "tests performed", 381062., 279410., 101652., 
  23759., 19025., 3.94, 2.89, 1.05, 1969., 72.22, 9.66035*^6, 108.043, 43.4, 
  18.577, 11.976, 26777.561, 0.5, 278.296, 7.55, 26.8, 34.8, "", 7.02, 76.88, 
  0.854}, {"HUN", "Europe", "Hungary", "2021-02-06", 375125., 1561., 
  1263.714, 13026., 96., 80.429, 38831.409, 161.588, 130.815, 1348.398, 
  9.938, 8.326, 1.08, "", "", 3601., 372.761, "", "", "", "", 17596., 
  2.796002*^6, 289.431, 1.821, 15527., 1.607, 0.081, 12.3, "tests performed", 
  391621., 286379., 105242., 10559., 16113., 4.05, 2.96, 1.09, 1668., 72.22, 
  9.66035*^6, 108.043, 43.4, 18.577, 11.976, 26777.561, 0.5, 278.296, 7.55, 
  26.8, 34.8, "", 7.02, 76.88, 0.854}, {"HUN", "Europe", "Hungary", 
  "2021-02-07", 376495., 1370., 1272.714, 13090., 64., 80.857, 38973.226, 
  141.817, 131.746, 1355.023, 6.625, 8.37, 1.1, "", "", 3578., 370.38, "", 
  "", "", "", 19024., 2.815026*^6, 291.4, 1.969, 15368., 1.591, 0.083, 12.1, 
  "tests performed", 396634., 289042., 107592., 5013., 13928., 4.11, 2.99, 
  1.11, 1442., 72.22, 9.66035*^6, 108.043, 43.4, 18.577, 11.976, 26777.561, 
  0.5, 278.296, 7.55, 26.8, 34.8, "", 7.02, 76.88, 0.854}, 
 {"HUN", "Europe", "Hungary", "2021-02-08", 377655., 1160., 1277.857, 13155., 
  65., 82.429, 39093.304, 120.078, 132.279, 1361.752, 6.729, 8.533, 1.12, "", 
  "", 3717., 384.769, "", "", "", "", 9720., 2.824746*^6, 292.406, 1.006, 
  15205., 1.574, 0.084, 11.9, "tests performed", 401791., 291396., 110395., 
  5157., 12876., 4.16, 3.02, 1.14, 1333., 72.22, 9.66035*^6, 108.043, 43.4, 
  18.577, 11.976, 26777.561, 0.5, 278.296, 7.55, 26.8, 34.8, "", 7.02, 76.88, 
  0.854}, {"HUN", "Europe", "Hungary", "2021-02-09", 378734., 1079., 
  1349.429, 13249., 94., 84.714, 39204.998, 111.694, 139.687, 1371.482, 9.73, 
  8.769, 1.15, "", "", 3792., 392.532, "", "", "", "", 6410., 2.831156*^6, 
  293.07, 0.664, 15007., 1.553, 0.09, 11.1, "tests performed", 406197., 
  292627., 113570., 4406., 11984., 4.2, 3.03, 1.18, 1241., 72.22, 9.66035*^6, 
  108.043, 43.4, 18.577, 11.976, 26777.561, 0.5, 278.296, 7.55, 26.8, 34.8, 
  "", 7.02, 76.88, 0.854}, {"HUN", "Europe", "Hungary", "2021-02-10", 
  380013., 1279., 1382.429, 13347., 98., 86.857, 39337.395, 132.397, 143.103, 
  1381.627, 10.145, 8.991, 1.15, "", "", 3747., 387.874, "", "", "", "", 
  16822., 2.847978*^6, 294.811, 1.741, 15205., 1.574, 0.091, 11., 
  "tests performed", 411992., 294624., 117368., 5795., 11123., 4.26, 3.05, 
  1.21, 1151., 72.22, 9.66035*^6, 108.043, 43.4, 18.577, 11.976, 26777.561, 
  0.5, 278.296, 7.55, 26.8, 34.8, "", 7.02, 76.88, 0.854}, 
 {"HUN", "Europe", "Hungary", "2021-02-11", 381875., 1862., 1412.429, 13444., 
  97., 87.429, 39530.141, 192.747, 146.209, 1391.668, 10.041, 9.05, 1.15, "", 
  "", 3799., 393.257, "", "", "", "", 20036., 2.868014*^6, 296.885, 2.074, 
  15472., 1.602, 0.091, 11., "tests performed", 431097., 310448., 120649., 
  19105., 10542., 4.46, 3.21, 1.25, 1091., 72.22, 9.66035*^6, 108.043, 43.4, 
  18.577, 11.976, 26777.561, 0.5, 278.296, 7.55, 26.8, 34.8, "", 7.02, 76.88, 
  0.854}, {"HUN", "Europe", "Hungary", "2021-02-12", 383735., 1860., 1453., 
  13543., 99., 87.571, 39722.681, 192.54, 150.409, 1401.916, 10.248, 9.065, 
  1.16, "", "", 3828., 396.259, "", "", "", "", 19439., 2.887453*^6, 298.897, 
  2.012, 15578., 1.613, 0.093, 10.7, "tests performed", 455168., 330745., 
  124423., 24071., 10587., 4.71, 3.42, 1.29, 1096., 72.22, 9.66035*^6, 
  108.043, 43.4, 18.577, 11.976, 26777.561, 0.5, 278.296, 7.55, 26.8, 34.8, 
  "", 7.02, 76.88, 0.854}, {"HUN", "Europe", "Hungary", "2021-02-13", 
  385755., 2020., 1518.571, 13636., 93., 87.143, 39931.783, 209.102, 157.196, 
  1411.543, 9.627, 9.021, 1.18, "", "", 3771., 390.359, "", "", "", "", 
  19383., 2.906836*^6, 300.904, 2.006, 15833., 1.639, 0.096, 10.4, 
  "tests performed", 463383., 335188., 128195., 8215., 10252., 4.8, 3.47, 
  1.33, 1061., 72.22, 9.66035*^6, 108.043, 43.4, 18.577, 11.976, 26777.561, 
  0.5, 278.296, 7.55, 26.8, 34.8, "", 7.02, 76.88, 0.854}, 
 {"HUN", "Europe", "Hungary", "2021-02-14", 387462., 1707., 1566.714, 13706., 
  70., 88., 40108.485, 176.702, 162.18, 1418.789, 7.246, 9.109, 1.2, "", "", 
  3755., 388.702, "", "", "", "", 19515., 2.926351*^6, 302.924, 2.02, 15904., 
  1.646, 0.099, 10.2, "tests performed", 465636., 336297., 129339., 2253., 
  9857., 4.82, 3.48, 1.34, 1020., 72.22, 9.66035*^6, 108.043, 43.4, 18.577, 
  11.976, 26777.561, 0.5, 278.296, 7.55, 26.8, 34.8, "", 7.02, 76.88, 0.854}, 
 {"HUN", "Europe", "Hungary", "2021-02-15", 388799., 1337., 1592., 13752., 
  46., 85.286, 40246.885, 138.401, 164.797, 1423.551, 4.762, 8.828, 1.22, "", 
  "", 3883., 401.952, "", "", "", "", 11270., 2.937621*^6, 304.091, 1.167, 
  16125., 1.669, 0.099, 10.1, "tests performed", 473551., 341958., 131593., 
  7915., 10251., 4.9, 3.54, 1.36, 1061., 72.22, 9.66035*^6, 108.043, 43.4, 
  18.577, 11.976, 26777.561, 0.5, 278.296, 7.55, 26.8, 34.8, "", 7.02, 76.88, 
  0.854}, {"HUN", "Europe", "Hungary", "2021-02-16", 389622., 823., 1555.429, 
  13837., 85., 84., 40332.079, 85.194, 161.012, 1432.35, 8.799, 8.695, 1.25, 
  "", "", 3979., 411.89, "", "", "", "", 6227., 2.943848*^6, 304.735, 0.645, 
  16099., 1.667, 0.097, 10.4, "tests performed", 483751., 348927., 134824., 
  10200., 11079., 5.01, 3.61, 1.4, 1147., 72.22, 9.66035*^6, 108.043, 43.4, 
  18.577, 11.976, 26777.561, 0.5, 278.296, 7.55, 26.8, 34.8, "", 7.02, 76.88, 
  0.854}, {"HUN", "Europe", "Hungary", "2021-02-17", 391170., 1548., 
  1593.857, 13931., 94., 83.429, 40492.322, 160.243, 164.99, 1442.08, 9.73, 
  8.636, 1.3, "", "", 4014., 415.513, "", "", "", "", 19339., 2.963187*^6, 
  306.737, 2.002, 16458., 1.704, 0.097, 10.3, "tests performed", 506044., 
  365021., 141023., 22293., 13436., 5.24, 3.78, 1.46, 1391., 72.22, 
  9.66035*^6, 108.043, 43.4, 18.577, 11.976, 26777.561, 0.5, 278.296, 7.55, 
  26.8, 34.8, "", 7.02, 76.88, 0.854}, {"HUN", "Europe", "Hungary", 
  "2021-02-18", 394023., 2853., 1735.429, 14035., 104., 84.429, 40787.653, 
  295.331, 179.644, 1452.846, 10.766, 8.74, 1.36, "", "", 4021., 416.238, "", 
  "", "", "", 20855., 2.984042*^6, 308.896, 2.159, 16575., 1.716, 0.105, 9.6, 
  "tests performed", 544253., 391821., 152432., 38209., 16165., 5.63, 4.06, 
  1.58, 1673., 72.22, 9.66035*^6, 108.043, 43.4, 18.577, 11.976, 26777.561, 
  0.5, 278.296, 7.55, 26.8, 34.8, "", 7.02, 76.88, 0.854}, 
 {"HUN", "Europe", "Hungary", "2021-02-19", 397116., 3093., 1911.571, 14145., 
  110., 86., 41107.827, 320.175, 197.878, 1464.233, 11.387, 8.902, 1.39, "", 
  "", 4024., 416.548, "", "", "", "", 22660., 3.006702*^6, 311.242, 2.346, 
  17036., 1.763, 0.112, 8.9, "tests performed", 600048., 427309., 172739., 
  55795., 20697., 6.21, 4.42, 1.79, 2142., 72.22, 9.66035*^6, 108.043, 43.4, 
  18.577, 11.976, 26777.561, 0.5, 278.296, 7.55, 26.8, 34.8, "", 7.02, 76.88, 
  0.854}, {"HUN", "Europe", "Hungary", "2021-02-20", 400111., 2995., 
  2050.857, 14252., 107., 88., 41417.858, 310.03, 212.296, 1475.309, 11.076, 
  9.109, 1.4, "", "", 4147., 429.281, "", "", "", "", 22906., 3.029608*^6, 
  313.613, 2.371, 17539., 1.816, 0.117, 8.6, "tests performed", 636240., 
  445535., 190705., 36192., 24694., 6.59, 4.61, 1.97, 2556., 72.22, 
  9.66035*^6, 108.043, 43.4, 18.577, 11.976, 26777.561, 0.5, 278.296, 7.55, 
  26.8, 34.8, "", 7.02, 76.88, 0.854}, {"HUN", "Europe", "Hungary", 
  "2021-02-21", 403023., 2912., 2223., 14299., 47., 84.714, 41719.296, 
  301.438, 230.116, 1480.174, 4.865, 8.769, 1.41, "", "", 4233., 438.183, "", 
  "", "", "", 23167., 3.052775*^6, 316.011, 2.398, 18061., 1.87, 0.123, 8.1, 
  "tests performed", 654462., 453457., 201005., 18222., 26975., 6.77, 4.69, 
  2.08, 2792., 72.22, 9.66035*^6, 108.043, 43.4, 18.577, 11.976, 26777.561, 
  0.5, 278.296, 7.55, 26.8, 34.8, "", 7.02, 76.88, 0.854}, 
 {"HUN", "Europe", "Hungary", "2021-02-22", 405646., 2623., 2406.714, 14347., 
  48., 85., 41990.818, 271.522, 249.133, 1485.143, 4.969, 8.799, 1.42, "", 
  "", 4489., 464.683, "", "", "", "", 15925., 3.0687*^6, 317.659, 1.648, 
  18726., 1.938, 0.129, 7.8, "tests performed", 662816., 457096., 205720., 
  8354., 27038., 6.86, 4.73, 2.13, 2799., 72.22, 9.66035*^6, 108.043, 43.4, 
  18.577, 11.976, 26777.561, 0.5, 278.296, 7.55, 26.8, 34.8, "", 7.02, 76.88, 
  0.854}, {"HUN", "Europe", "Hungary", "2021-02-23", 407274., 1628., 
  2521.714, 14450., 103., 87.571, 42159.342, 168.524, 261.038, 1495.805, 
  10.662, 9.065, 1.42, "", "", 4582., 474.31, "", "", "", "", 9326., 
  3.078026*^6, 318.625, 0.965, 19168., 1.984, 0.132, 7.6, "tests performed", 
  679850., 471004., 208846., 17034., 28014., 7.04, 4.88, 2.16, 2900., 72.22, 
  9.66035*^6, 108.043, 43.4, 18.577, 11.976, 26777.561, 0.5, 278.296, 7.55, 
  26.8, 34.8, "", 7.02, 76.88, 0.854}, {"HUN", "Europe", "Hungary", 
  "2021-02-24", 410129., 2855., 2708.429, 14552., 102., 88.714, 42454.88, 
  295.538, 280.365, 1506.364, 10.559, 9.183, 1.44, "", "", 4353., 450.605, 
  "", "", "", "", 23399., 3.101425*^6, 321.047, 2.422, 19748., 2.044, 0.137, 
  7.3, "tests performed", 719146., 508043., 211073., 39296., 30443., 7.44, 
  5.26, 2.18, 3151., 72.22, 9.66035*^6, 108.043, 43.4, 18.577, 11.976, 
  26777.561, 0.5, 278.296, 7.55, 26.8, 34.8, "", 7.02, 76.88, 0.854}, 
 {"HUN", "Europe", "Hungary", "2021-02-25", 414514., 4385., 2927.286, 14672., 
  120., 91., 42908.797, 453.917, 303.021, 1518.786, 12.422, 9.42, 1.46, "", 
  "", 4836., 500.603, "", "", "", "", 25509., 3.126934*^6, 323.687, 2.641, 
  20413., 2.113, 0.143, 7., "tests performed", 761905., 521283., 240622., 
  42759., 31093., 7.89, 5.4, 2.49, 3219., 72.22, 9.66035*^6, 108.043, 43.4, 
  18.577, 11.976, 26777.561, 0.5, 278.296, 7.55, 26.8, 34.8, "", 7.02, 76.88, 
  0.854}, {"HUN", "Europe", "Hungary", "2021-02-26", 419182., 4668., 
  3152.286, 14795., 123., 92.857, 43392.01, 483.212, 326.312, 1531.518, 
  12.732, 9.612, 1.46, "", "", 5027., 520.375, "", "", "", "", 27128., 
  3.154062*^6, 326.496, 2.808, 21051., 2.179, 0.15, 6.7, "tests performed", 
  808008., 563601., 244407., 46103., 29709., 8.36, 5.83, 2.53, 3075., 72.22, 
  9.66035*^6, 108.043, 43.4, 18.577, 11.976, 26777.561, 0.5, 278.296, 7.55, 
  26.8, 34.8, "", 7.02, 76.88, 0.854}, {"HUN", "Europe", "Hungary", 
  "2021-02-27", 424130., 4948., 3431.286, 14902., 107., 92.857, 43904.206, 
  512.197, 355.193, 1542.594, 11.076, 9.612, 1.45, "", "", 5282., 546.771, 
  "", "", "", "", 27814., 3.181876*^6, 329.375, 2.879, 21753., 2.252, 0.158, 
  6.3, "tests performed", 927181., 677682., 249499., 119173., 41563., 9.6, 
  7.02, 2.58, 4302., 72.22, 9.66035*^6, 108.043, 43.4, 18.577, 11.976, 
  26777.561, 0.5, 278.296, 7.55, 26.8, 34.8, "", 7.02, 76.88, 0.854}, 
 {"HUN", "Europe", "Hungary", "2021-02-28", 428599., 4469., 3653.714, 14974., 
  72., 96.429, 44366.819, 462.613, 378.218, 1550.047, 7.453, 9.982, 1.44, "", 
  "", 5482., 567.474, "", "", "", "", 27630., 3.209506*^6, 332.235, 2.86, 
  22390., 2.318, 0.163, 6.1, "tests performed", 936938., 685247., 251691., 
  9757., 40354., 9.7, 7.09, 2.61, 4177., 72.22, 9.66035*^6, 108.043, 43.4, 
  18.577, 11.976, 26777.561, 0.5, 278.296, 7.55, 26.8, 34.8, "", 7.02, 76.88, 
  0.854}, {"HUN", "Europe", "Hungary", "2021-03-01", 432925., 4326., 3897., 
  15058., 84., 101.571, 44814.629, 447.81, 403.402, 1558.743, 8.695, 10.514, 
  1.43, "", "", 5679., 587.867, "", "", "", "", 20230., 3.229736*^6, 334.329, 
  2.094, 23005., 2.381, 0.169, 5.9, "tests performed", 974524., 721677., 
  252847., 37586., 44530., 10.09, 7.47, 2.62, 4610., 72.22, 9.66035*^6, 
  108.043, 43.4, 18.577, 11.976, 26777.561, 0.5, 278.296, 7.55, 26.8, 34.8, 
  "", 7.02, 76.88, 0.854}, {"HUN", "Europe", "Hungary", "2021-03-02", 
  435689., 2764., 4059.286, 15188., 130., 105.429, 45100.747, 286.118, 
  420.201, 1572.2, 13.457, 10.914, 1.41, "", "", 6071., 628.445, "", "", "", 
  "", 12818., 3.242554*^6, 335.656, 1.327, 23504., 2.433, 0.173, 5.8, 
  "tests performed", 1.011405*^6, 758037., 253368., 36881., 47365., 10.47, 
  7.85, 2.62, 4903., 72.22, 9.66035*^6, 108.043, 43.4, 18.577, 11.976, 
  26777.561, 0.5, 278.296, 7.55, 26.8, 34.8, "", 7.02, 76.88, 0.854}, 
 {"HUN", "Europe", "Hungary", "2021-03-03", 439900., 4211., 4253., 15324., 
  136., 110.286, 45536.652, 435.906, 440.253, 1586.278, 14.078, 11.416, 1.4, 
  "", "", 6367., 659.086, "", "", "", "", 25723., 3.268277*^6, 338.319, 
  2.663, 23836., 2.467, 0.178, 5.6, "tests performed", 1.052593*^6, 785440., 
  267153., 41188., 47635., 10.9, 8.13, 2.77, 4931., 72.22, 9.66035*^6, 
  108.043, 43.4, 18.577, 11.976, 26777.561, 0.5, 278.296, 7.55, 26.8, 34.8, 
  "", 7.02, 76.88, 0.854}, {"HUN", "Europe", "Hungary", "2021-03-04", 
  446178., 6278., 4523.429, 15476., 152., 114.857, 46186.525, 649.873, 
  468.247, 1602.012, 15.734, 11.89, 1.39, "", "", 6554., 678.443, "", "", "", 
  "", 30794., 3.299071*^6, 341.506, 3.188, 24591., 2.546, 0.184, 5.4, 
  "tests performed", 1.14268*^6, 862953., 279727., 90087., 54396., 11.83, 
  8.93, 2.9, 5631., 72.22, 9.66035*^6, 108.043, 43.4, 18.577, 11.976, 
  26777.561, 0.5, 278.296, 7.55, 26.8, 34.8, "", 7.02, 76.88, 0.854}, 
 {"HUN", "Europe", "Hungary", "2021-03-05", 452547., 6369., 4766.429, 15619., 
  143., 117.714, 46845.818, 659.293, 493.401, 1616.815, 14.803, 12.185, 1.38, 
  "", "", 6867., 710.844, "", "", "", "", 31274., 3.330345*^6, 344.744, 
  3.237, 25183., 2.607, 0.189, 5.3, "tests performed", 1.254377*^6, 949497., 
  304880., 111697., 63767., 12.98, 9.83, 3.16, 6601., 72.22, 9.66035*^6, 
  108.043, 43.4, 18.577, 11.976, 26777.561, 0.5, 278.296, 7.55, 26.8, 34.8, 
  "", 7.02, 76.88, 0.854}, {"HUN", "Europe", "Hungary", "2021-03-06", 
  459816., 7269., 5098., 15765., 146., 123.286, 47598.275, 752.457, 527.724, 
  1631.928, 15.113, 12.762, 1.37, "", "", 7243., 749.766, "", "", "", "", 
  35671., 3.366016*^6, 348.436, 3.693, 26306., 2.723, 0.194, 5.2, 
  "tests performed", 1.288974*^6, 981401., 307573., 34597., 51685., 13.34, 
  10.16, 3.18, 5350., 72.22, 9.66035*^6, 108.043, 43.4, 18.577, 11.976, 
  26777.561, 0.5, 278.296, 7.55, 26.8, 34.8, "", 7.02, 76.88, 0.854}, 
 {"HUN", "Europe", "Hungary", "2021-03-07", 466017., 6201., 5345.429, 15873., 
  108., 128.429, 48240.178, 641.902, 553.337, 1643.108, 11.18, 13.294, 1.35, 
  "", "", 7445., 770.676, "", "", "", "", 33771., 3.399787*^6, 351.932, 
  3.496, 27183., 2.814, 0.197, 5.1, "tests performed", 1.310643*^6, 
  1.002714*^6, 307929., 21669., 53386., 13.57, 10.38, 3.19, 5526., 72.22, 
  9.66035*^6, 108.043, 43.4, 18.577, 11.976, 26777.561, 0.5, 278.296, 7.55, 
  26.8, 34.8, "", 7.02, 76.88, 0.854}, {"HUN", "Europe", "Hungary", 
  "2021-03-08", 468713., 2696., 5112.571, 15988., 115., 132.857, 48519.257, 
  279.079, 529.233, 1655.012, 11.904, 13.753, 1.33, "", "", 7924., 820.26, 
  "", "", "", "", 23890., 3.423677*^6, 354.405, 2.473, 27706., 2.868, 0.185, 
  5.4, "tests performed", 1.36153*^6, 1.047045*^6, 314485., 50887., 55287., 
  14.09, 10.84, 3.26, 5723., 79.63, 9.66035*^6, 108.043, 43.4, 18.577, 
  11.976, 26777.561, 0.5, 278.296, 7.55, 26.8, 34.8, "", 7.02, 76.88, 0.854}, 
 {"HUN", "Europe", "Hungary", "2021-03-09", 475207., 6494., 5645.429, 16146., 
  158., 136.857, 49191.489, 672.232, 584.392, 1671.368, 16.356, 14.167, 1.36, 
  "", "", 8270., 856.077, "", "", "", "", 17265., 3.440942*^6, 356.192, 
  1.787, 28341., 2.934, 0.199, 5., "tests performed", 1.425697*^6, 
  1.107791*^6, 317906., 64167., 59185., 14.76, 11.47, 3.29, 6127., 79.63, 
  9.66035*^6, 108.043, 43.4, 18.577, 11.976, 26777.561, 0.5, 278.296, 7.55, 
  26.8, 34.8, "", 7.02, 76.88, 0.854}, {"HUN", "Europe", "Hungary", 
  "2021-03-10", 480860., 5653., 5851.429, 16325., 179., 143., 49776.664, 
  585.175, 605.716, 1689.897, 18.529, 14.803, 1.35, "", "", 8348., 864.151, 
  "", "", "", "", 30752., 3.471694*^6, 359.376, 3.183, 29060., 3.008, 0.201, 
  5., "tests performed", 1.476985*^6, 1.149557*^6, 327428., 51288., 60627., 
  15.29, 11.9, 3.39, 6276., 79.63, 9.66035*^6, 108.043, 43.4, 18.577, 11.976, 
  26777.561, 0.5, 278.296, 7.55, 26.8, 34.8, "", 7.02, 76.88, 0.854}, 
 {"HUN", "Europe", "Hungary", "2021-03-11", 489172., 8312., 6142., 16497., 
  172., 145.857, 50637.089, 860.424, 635.795, 1707.702, 17.805, 15.099, 1.34, 
  "", "", 8329., 862.184, "", "", "", "", 33464., 3.505158*^6, 362.84, 3.464, 
  29441., 3.048, 0.209, 4.8, "tests performed", 1.581521*^6, 1.229827*^6, 
  351694., 104536., 62692., 16.37, 12.73, 3.64, 6490., 79.63, 9.66035*^6, 
  108.043, 43.4, 18.577, 11.976, 26777.561, 0.5, 278.296, 7.55, 26.8, 34.8, 
  "", 7.02, 76.88, 0.854}, {"HUN", "Europe", "Hungary", "2021-03-12", 
  498183., 9011., 6519.429, 16627., 130., 144., 51569.871, 932.782, 674.865, 
  1721.159, 13.457, 14.906, 1.32, "", "", 8718., 902.452, "", "", "", "", 
  36796., 3.541954*^6, 366.649, 3.809, 30230., 3.129, 0.216, 4.6, 
  "tests performed", 1.670757*^6, 1.293414*^6, 377343., 89236., 59483., 
  17.29, 13.39, 3.91, 6157., 79.63, 9.66035*^6, 108.043, 43.4, 18.577, 
  11.976, 26777.561, 0.5, 278.296, 7.55, 26.8, 34.8, "", 7.02, 76.88, 0.854}, 
 {"HUN", "Europe", "Hungary", "2021-03-13", 507627., 9444., 6830.143, 16790., 
  163., 146.429, 52547.475, 977.604, 707.029, 1738.032, 16.873, 15.158, 1.29, 
  "", "", 8897., 920.981, "", "", "", "", 41845., 3.583799*^6, 370.98, 4.332, 
  31112., 3.221, 0.22, 4.6, "tests performed", 1.711969*^6, 1.319266*^6, 
  392703., 41212., 60428., 17.72, 13.66, 4.07, 6255., 79.63, 9.66035*^6, 
  108.043, 43.4, 18.577, 11.976, 26777.561, 0.5, 278.296, 7.55, 26.8, 34.8, 
  "", 7.02, 76.88, 0.854}, {"HUN", "Europe", "Hungary", "2021-03-14", 
  516490., 8863., 7210.429, 16952., 162., 154.143, 53464.937, 917.462, 
  746.394, 1754.802, 16.77, 15.956, 1.27, "", "", 8764., 907.214, "", "", "", 
  "", 42308., 3.626107*^6, 375.36, 4.38, 32331., 3.347, 0.223, 4.5, 
  "tests performed", 1.733557*^6, 1.334595*^6, 398962., 21588., 60416., 
  17.95, 13.82, 4.13, 6254., 79.63, 9.66035*^6, 108.043, 43.4, 18.577, 
  11.976, 26777.561, 0.5, 278.296, 7.55, 26.8, 34.8, "", 7.02, 76.88, 0.854}, 
 {"HUN", "Europe", "Hungary", "2021-03-15", 524196., 7706., 7926.143, 17083., 
  131., 156.429, 54262.63, 797.694, 820.482, 1768.362, 13.561, 16.193, 1.24, 
  "", "", 9300., 962.698, "", "", "", "", 27472., 3.653579*^6, 378.204, 
  2.844, 32843., 3.4, 0.241, 4.1, "tests performed", 1.746578*^6, 
  1.347073*^6, 399505., 13021., 55007., 18.08, 13.94, 4.14, 5694., 79.63, 
  9.66035*^6, 108.043, 43.4, 18.577, 11.976, 26777.561, 0.5, 278.296, 7.55, 
  26.8, 34.8, "", 7.02, 76.88, 0.854}, {"HUN", "Europe", "Hungary", 
  "2021-03-16", 529122., 4926., 7702.143, 17226., 143., 154.286, 54772.55, 
  509.919, 797.294, 1783.165, 14.803, 15.971, 1.19, "", "", 9844., 1019.011, 
  "", "", "", "", 18126., 3.671705*^6, 380.08, 1.876, 32966., 3.413, 0.234, 
  4.3, "tests performed", 1.804088*^6, 1.397342*^6, 406746., 57510., 54056., 
  18.68, 14.46, 4.21, 5596., 79.63, 9.66035*^6, 108.043, 43.4, 18.577, 
  11.976, 26777.561, 0.5, 278.296, 7.55, 26.8, 34.8, "", 7.02, 76.88, 0.854}, 
 {"HUN", "Europe", "Hungary", "2021-03-17", 532578., 3456., 7388.286, 17421., 
  195., 156.571, 55130.301, 357.751, 764.805, 1803.351, 20.186, 16.208, 1.15, 
  "", "", 10284., 1064.558, "", "", "", "", 13649., 3.685354*^6, 381.493, 
  1.413, 30523., 3.16, 0.242, 4.1, "tests performed", 1.863621*^6, 
  1.441706*^6, 421915., 59533., 55234., 19.29, 14.92, 4.37, 5718., 79.63, 
  9.66035*^6, 108.043, 43.4, 18.577, 11.976, 26777.561, 0.5, 278.296, 7.55, 
  26.8, 34.8, "", 7.02, 76.88, 0.854}, {"HUN", "Europe", "Hungary", 
  "2021-03-18", 539080., 6502., 7129.714, 17628., 207., 161.571, 55803.361, 
  673.06, 738.039, 1824.779, 21.428, 16.725, 1.15, "", "", 10386., 1075.116, 
  "", "", "", "", 26498., 3.711852*^6, 384.236, 2.743, 29528., 3.057, 0.241, 
  4.1, "tests performed", 1.922005*^6, 1.477554*^6, 444451., 58384., 48641., 
  19.9, 15.3, 4.6, 5035., 79.63, 9.66035*^6, 108.043, 43.4, 18.577, 11.976, 
  26777.561, 0.5, 278.296, 7.55, 26.8, 34.8, "", 7.02, 76.88, 0.854}, 
 {"HUN", "Europe", "Hungary", "2021-03-19", 549839., 10759., 7379.429, 
  17841., 213., 173.429, 56917.089, 1113.728, 763.888, 1846.827, 22.049, 
  17.953, 1.19, "", "", 10264., 1062.487, "", "", "", "", 39598., 3.75145*^6, 
  388.335, 4.099, 29928., 3.098, 0.247, 4.1, "tests performed", 1.985993*^6, 
  1.52035*^6, 465643., 63988., 45034., 20.56, 15.74, 4.82, 4662., 79.63, 
  9.66035*^6, 108.043, 43.4, 18.577, 11.976, 26777.561, 0.5, 278.296, 7.55, 
  26.8, 34.8, "", 7.02, 76.88, 0.854}, {"HUN", "Europe", "Hungary", 
  "2021-03-20", 560971., 11132., 7620.571, 18068., 227., 182.571, 58069.428, 
  1152.339, 788.85, 1870.326, 23.498, 18.899, 1.21, "", "", 10583., 1095.509, 
  "", "", "", "", 40476., 3.791926*^6, 392.525, 4.19, 29732., 3.078, 0.256, 
  3.9, "tests performed", 2.038133*^6, 1.563242*^6, 474891., 52140., 46595., 
  21.1, 16.18, 4.92, 4823., 79.63, 9.66035*^6, 108.043, 43.4, 18.577, 11.976, 
  26777.561, 0.5, 278.296, 7.55, 26.8, 34.8, "", 7.02, 76.88, 0.854}, 
 {"HUN", "Europe", "Hungary", "2021-03-21", 571596., 10625., 7872.286, 
  18262., 194., 187.143, 59169.285, 1099.857, 814.907, 1890.408, 20.082, 
  19.372, 1.21, "", "", 10652., 1102.652, "", "", "", "", 40979., 
  3.832905*^6, 396.767, 4.242, 29543., 3.058, 0.266, 3.8, "tests performed", 
  2.06899*^6, 1.589601*^6, 479389., 30857., 47919., 21.42, 16.45, 4.96, 
  4960., 79.63, 9.66035*^6, 108.043, 43.4, 18.577, 11.976, 26777.561, 0.5, 
  278.296, 7.55, 26.8, 34.8, "", 7.02, 76.88, 0.854}, 
 {"HUN", "Europe", "Hungary", "2021-03-22", 580642., 9046., 8063.714, 18451., 
  189., 195.429, 60105.69, 936.405, 834.723, 1909.972, 19.565, 20.23, 1.19, 
  "", "", 11276., 1167.245, "", "", "", "", 31564., 3.864469*^6, 400.034, 
  3.267, 30127., 3.119, 0.268, 3.7, "tests performed", 2.118256*^6, 
  1.636436*^6, 481820., 49266., 53097., 21.93, 16.94, 4.99, 5496., 79.63, 
  9.66035*^6, 108.043, 43.4, 18.577, 11.976, 26777.561, 0.5, 278.296, 7.55, 
  26.8, 34.8, "", 7.02, 76.88, 0.854}, {"HUN", "Europe", "Hungary", 
  "2021-03-23", 586123., 5481., 8143., 18703., 252., 211., 60673.06, 567.371, 
  842.93, 1936.058, 26.086, 21.842, 1.16, "", "", 11873., 1229.044, "", "", 
  "", "", 19279., 3.883748*^6, 402.03, 1.996, 30292., 3.136, 0.269, 3.7, 
  "tests performed", 2.19063*^6, 1.69611*^6, 494520., 72374., 55220., 22.68, 
  17.56, 5.12, 5716., 79.63, 9.66035*^6, 108.043, 43.4, 18.577, 11.976, 
  26777.561, 0.5, 278.296, 7.55, 26.8, 34.8, "", 7.02, 76.88, 0.854}, 
 {"HUN", "Europe", "Hungary", "2021-03-24", 593710., 7587., 8733.143, 18952., 
  249., 218.714, 61458.436, 785.375, 904.019, 1961.834, 25.775, 22.64, 1.13, 
  "", "", 11805., 1222.005, "", "", "", "", 33316., 3.917064*^6, 405.478, 
  3.449, 33101., 3.426, 0.264, 3.8, "tests performed", 2.272123*^6, 
  1.747519*^6, 524604., 81493., 58357., 23.52, 18.09, 5.43, 6041., 79.63, 
  9.66035*^6, 108.043, 43.4, 18.577, 11.976, 26777.561, 0.5, 278.296, 7.55, 
  26.8, 34.8, "", 7.02, 76.88, 0.854}, {"HUN", "Europe", "Hungary", 
  "2021-03-25", 603347., 9637., 9181., 19224., 272., 228., 62456.019, 
  997.583, 950.38, 1989.99, 28.156, 23.602, 1.09, "", "", 11760., 1217.347, 
  "", "", "", "", 35417., 3.952481*^6, 409.145, 3.666, 34376., 3.558, 0.267, 
  3.7, "tests performed", 2.398215*^6, 1.803553*^6, 594662., 126092., 68030., 
  24.83, 18.67, 6.16, 7042., 79.63, 9.66035*^6, 108.043, 43.4, 18.577, 
  11.976, 26777.561, 0.5, 278.296, 7.55, 26.8, 34.8, "", 7.02, 76.88, 0.854}, 
 {"HUN", "Europe", "Hungary", "2021-03-26", 614612., 11265., 9253.286, 
  19499., 275., 236.857, 63622.125, 1166.107, 957.862, 2018.457, 28.467, 
  24.518, 1.07, "", "", 11823., 1223.869, "", "", "", "", 40293., 
  3.992774*^6, 413.316, 4.171, 34475., 3.569, 0.268, 3.7, "tests performed", 
  2.537934*^6, 1.870631*^6, 667303., 139719., 78849., 26.27, 19.36, 6.91, 
  8162., 79.63, 9.66035*^6, 108.043, 43.4, 18.577, 11.976, 26777.561, 0.5, 
  278.296, 7.55, 26.8, 34.8, "", 7.02, 76.88, 0.854}, 
 {"HUN", "Europe", "Hungary", "2021-03-27", 624779., 10167., 9115.429, 
  19752., 253., 240.571, 64674.572, 1052.446, 943.592, 2044.646, 26.19, 
  24.903, 1.04, "", "", 11779., 1219.314, "", "", "", "", 42553., 
  4.035327*^6, 417.721, 4.405, 34772., 3.599, 0.262, 3.8, "tests performed", 
  2.589469*^6, 1.903498*^6, 685971., 51535., 78762., 26.81, 19.7, 7.1, 8153., 
  79.63, 9.66035*^6, 108.043, 43.4, 18.577, 11.976, 26777.561, 0.5, 278.296, 
  7.55, 26.8, 34.8, "", 7.02, 76.88, 0.854}, {"HUN", "Europe", "Hungary", 
  "2021-03-28", 633861., 9082., 8895., 19972., 220., 244.286, 65614.703, 
  940.132, 920.774, 2067.42, 22.774, 25.287, 1.02, "", "", 11805., 1222.005, 
  "", "", "", "", 29301., 4.064628*^6, 420.754, 3.033, 33103., 3.427, 0.269, 
  3.7, "tests performed", 2.609739*^6, 1.920347*^6, 689392., 20270., 77250., 
  27.01, 19.88, 7.14, 7997., 79.63, 9.66035*^6, 108.043, 43.4, 18.577, 
  11.976, 26777.561, 0.5, 278.296, 7.55, 26.8, 34.8, "", 7.02, 76.88, 0.854}, 
 {"HUN", "Europe", "Hungary", "2021-03-29", 641124., 7263., 8640.286, 20161., 
  189., 244.286, 66366.54, 751.836, 894.407, 2086.984, 19.565, 25.287, 0.99, 
  "", "", 12291., 1272.314, "", "", "", "", 42479., 4.107107*^6, 425.151, 
  4.397, 34663., 3.588, 0.249, 4., "tests performed", "", "", "", "", 81246., 
  "", "", "", 8410., 79.63, 9.66035*^6, 108.043, 43.4, 18.577, 11.976, 
  26777.561, 0.5, 278.296, 7.55, 26.8, 34.8, "", 7.02, 76.88, 0.854}, 
 {"HUN", "Europe", "Hungary", "2021-03-30", 645733., 4609., 8515.714, 20435., 
  274., 247.429, 66843.644, 477.105, 881.512, 2115.348, 28.363, 25.613, 0.97, 
  "", "", 12553., 1299.435, "", "", "", "", 18455., 4.125562*^6, 427.061, 
  1.91, 34545., 3.576, 0.247, 4.1, "tests performed", 2.764216*^6, 
  2.011029*^6, 753187., "", 81941., 28.61, 20.82, 7.8, 8482., 79.63, 
  9.66035*^6, 108.043, 43.4, 18.577, 11.976, 26777.561, 0.5, 278.296, 7.55, 
  26.8, 34.8, "", 7.02, 76.88, 0.854}, {"HUN", "Europe", "Hungary", 
  "2021-03-31", 652433., 6700., 8389., 20737., 302., 255., 67537.201, 
  693.557, 868.395, 2146.61, 31.262, 26.397, 0.95, "", "", 12346., 1278.008, 
  "", "", "", "", 32754., 4.158316*^6, 430.452, 3.391, 34465., 3.568, 0.243, 
  4.1, "tests performed", 2.853155*^6, 2.065948*^6, 787207., 88939., 83005., 
  29.53, 21.39, 8.15, 8592., 79.63, 9.66035*^6, 108.043, 43.4, 18.577, 
  11.976, 26777.561, 0.5, 278.296, 7.55, 26.8, 34.8, "", 7.02, 76.88, 0.854}, 
 {"HUN", "Europe", "Hungary", "2021-04-01", 661721., 9288., 8339.143, 20995., 
  258., 253., 68498.657, 961.456, 863.234, 2173.317, 26.707, 26.19, 0.91, "", 
  "", 12062., 1248.609, "", "", "", "", 40444., 4.19876*^6, 434.638, 4.187, 
  35183., 3.642, 0.237, 4.2, "tests performed", 3.019875*^6, 2.15668*^6, 
  863195., 166720., 88809., 31.26, 22.33, 8.94, 9193., 79.63, 9.66035*^6, 
  108.043, 43.4, 18.577, 11.976, 26777.561, 0.5, 278.296, 7.55, 26.8, 34.8, 
  "", 7.02, 76.88, 0.854}, {"HUN", "Europe", "Hungary", "2021-04-02", 
  670776., 9055., 8023.429, 21262., 267., 251.857, 69435.994, 937.337, 
  830.553, 2200.955, 27.639, 26.071, 0.87, "", "", 11747., 1216.001, "", "", 
  "", "", 39993., 4.238753*^6, 438.778, 4.14, 35140., 3.638, 0.228, 4.4, 
  "tests performed", 3.126733*^6, 2.235731*^6, 891002., 106858., 84114., 
  32.37, 23.14, 9.22, 8707., 79.63, 9.66035*^6, 108.043, 43.4, 18.577, 
  11.976, 26777.561, 0.5, 278.296, 7.55, 26.8, 34.8, "", 7.02, 76.88, 0.854}, 
 {"HUN", "Europe", "Hungary", "2021-04-03", 679413., 8637., 7804.857, 21504., 
  242., 250.286, 70330.061, 894.067, 807.927, 2226.006, 25.051, 25.909, 0.84, 
  "", "", 11383., 1178.322, "", "", "", "", 36598., 4.275351*^6, 442.567, 
  3.788, 34289., 3.549, 0.228, 4.4, "tests performed", 3.217618*^6, 
  2.312501*^6, 905117., 90885., 89736., 33.31, 23.94, 9.37, 9289., 79.63, 
  9.66035*^6, 108.043, 43.4, 18.577, 11.976, 26777.561, 0.5, 278.296, 7.55, 
  26.8, 34.8, "", 7.02, 76.88, 0.854}, {"HUN", "Europe", "Hungary", 
  "2021-04-04", 685979., 6566., 7445.429, 21715., 211., 249., 71009.746, 
  679.686, 770.72, 2247.848, 21.842, 25.775, 0.81, "", "", 11571., 1197.783, 
  "", "", "", "", 27094., 4.302445*^6, 445.372, 2.805, 33974., 3.517, 0.219, 
  4.6, "tests performed", 3.275851*^6, 2.362839*^6, 913012., 58233., 95159., 
  33.91, 24.46, 9.45, 9850., 79.63, 9.66035*^6, 108.043, 43.4, 18.577, 
  11.976, 26777.561, 0.5, 278.296, 7.55, 26.8, 34.8, "", 7.02, 76.88, 0.854}, 
 {"HUN", "Europe", "Hungary", "2021-04-05", 689853., 3874., 6961.286, 21928., 
  213., 252.429, 71410.767, 401.021, 720.604, 2269.897, 22.049, 26.13, 0.78, 
  "", "", 11806., 1222.109, "", "", "", "", 18908., 4.321353*^6, 447.329, 
  1.957, 30607., 3.168, 0.227, 4.4, "tests performed", 3.355199*^6, 
  2.432313*^6, 922886., 79348., 95460., 34.73, 25.18, 9.55, 9882., 79.63, 
  9.66035*^6, 108.043, 43.4, 18.577, 11.976, 26777.561, 0.5, 278.296, 7.55, 
  26.8, 34.8, "", 7.02, 76.88, 0.854}, {"HUN", "Europe", "Hungary", 
  "2021-04-06", 691743., 1890., 6572.857, 22098., 170., 237.571, 71606.412, 
  195.645, 680.395, 2287.495, 17.598, 24.592, 0.77, "", "", 12007., 1242.916, 
  "", "", "", "", 11194., 4.332547*^6, 448.488, 1.159, 29569., 3.061, 0.222, 
  4.5, "tests performed", 3.542687*^6, 2.536751*^6, 1.005936*^6, 187488., 
  111210., 36.67, 26.26, 10.41, 11512., 79.63, 9.66035*^6, 108.043, 43.4, 
  18.577, 11.976, 26777.561, 0.5, 278.296, 7.55, 26.8, 34.8, "", 7.02, 76.88, 
  0.854}, {"HUN", "Europe", "Hungary", "2021-04-07", 693676., 1933., 
  5891.857, 22409., 311., 238.857, 71806.508, 200.096, 609.901, 2319.688, 
  32.193, 24.726, 0.76, "", "", 12202., 1263.101, "", "", "", "", 12201., 
  4.344748*^6, 449.751, 1.263, 26633., 2.757, 0.221, 4.5, "tests performed", 
  3.686031*^6, 2.608084*^6, 1.077947*^6, 143344., 118982., 38.16, 27., 11.16, 
  12317., 70.37, 9.66035*^6, 108.043, 43.4, 18.577, 11.976, 26777.561, 0.5, 
  278.296, 7.55, 26.8, 34.8, "", 7.02, 76.88, 0.854}, 
 {"HUN", "Europe", "Hungary", "2021-04-08", 698490., 4814., 5252.714, 22681., 
  272., 240.857, 72304.834, 498.326, 543.74, 2347.845, 28.156, 24.933, 0.79, 
  "", "", 11663., 1207.306, "", "", "", "", 30023., 4.374771*^6, 452.858, 
  3.108, 25144., 2.603, 0.209, 4.8, "tests performed", 3.815241*^6, 
  2.689102*^6, 1.126139*^6, 129210., 113624., 39.49, 27.84, 11.66, 11762., 
  70.37, 9.66035*^6, 108.043, 43.4, 18.577, 11.976, 26777.561, 0.5, 278.296, 
  7.55, 26.8, 34.8, "", 7.02, 76.88, 0.854}, {"HUN", "Europe", "Hungary", 
  "2021-04-09", 705815., 7325., 5005.571, 22966., 285., 243.429, 73063.088, 
  758.254, 518.156, 2377.347, 29.502, 25.199, 0.83, "", "", 11363., 1176.251, 
  "", "", "", "", 35703., 4.410474*^6, 456.554, 3.696, 24532., 2.539, 0.204, 
  4.9, "tests performed", 3.932413*^6, 2.760938*^6, 1.171475*^6, 117172., 
  115097., 40.71, 28.58, 12.13, 11914., 70.37, 9.66035*^6, 108.043, 43.4, 
  18.577, 11.976, 26777.561, 0.5, 278.296, 7.55, 26.8, 34.8, "", 7.02, 76.88, 
  0.854}, {"HUN", "Europe", "Hungary", "2021-04-10", 713868., 8053., 
  4922.143, 23211., 245., 243.857, 73896.701, 833.614, 509.52, 2402.708, 
  25.361, 25.243, 0.86, "", "", 10921., 1130.497, "", "", "", "", 36612., 
  4.447086*^6, 460.344, 3.79, 24534., 2.54, 0.201, 5., "tests performed", 
  4.033579*^6, 2.835894*^6, 1.197685*^6, 101166., 116566., 41.75, 29.36, 
  12.4, 12066., 70.37, 9.66035*^6, 108.043, 43.4, 18.577, 11.976, 26777.561, 
  0.5, 278.296, 7.55, 26.8, 34.8, "", 7.02, 76.88, 0.854}, 
 {"HUN", "Europe", "Hungary", "2021-04-11", 720164., 6296., 4883.571, 23417., 
  206., 243.143, 74548.438, 651.736, 505.527, 2424.032, 21.324, 25.169, 0.86, 
  "", "", 10484., 1085.261, "", "", "", "", 36864., 4.48395*^6, 464.16, 
  3.816, 25929., 2.684, 0.188, 5.3, "tests performed", 4.117641*^6, 
  2.900383*^6, 1.217258*^6, 84062., 120256., 42.62, 30.02, 12.6, 12448., 
  70.37, 9.66035*^6, 108.043, 43.4, 18.577, 11.976, 26777.561, 0.5, 278.296, 
  7.55, 26.8, 34.8, "", 7.02, 76.88, 0.854}, {"HUN", "Europe", "Hungary", 
  "2021-04-12", 725241., 5077., 5055.429, 23708., 291., 254.286, 75073.988, 
  525.55, 523.317, 2454.155, 30.123, 26.323, 0.85, "", "", 10740., 1111.761, 
  "", "", "", "", 26360., 4.51031*^6, 466.889, 2.729, 26994., 2.794, 0.187, 
  5.3, "tests performed", 4.220229*^6, 2.969647*^6, 1.250582*^6, 102588., 
  123576., 43.69, 30.74, 12.95, 12792., 70.37, 9.66035*^6, 108.043, 43.4, 
  18.577, 11.976, 26777.561, 0.5, 278.296, 7.55, 26.8, 34.8, "", 7.02, 76.88, 
  0.854}, {"HUN", "Europe", "Hungary", "2021-04-13", 728078., 2837., 
  5190.714, 23980., 272., 268.857, 75367.663, 293.675, 537.322, 2482.312, 
  28.156, 27.831, 0.83, "", "", 10818., 1119.835, "", "", "", "", 15467., 
  4.525777*^6, 468.49, 1.601, 27604., 2.857, 0.188, 5.3, "tests performed", 
  4.327732*^6, 3.037023*^6, 1.290709*^6, 107503., 112149., 44.8, 31.44, 
  13.36, 11609., 70.37, 9.66035*^6, 108.043, 43.4, 18.577, 11.976, 26777.561, 
  0.5, 278.296, 7.55, 26.8, 34.8, "", 7.02, 76.88, 0.854}, 
 {"HUN", "Europe", "Hungary", "2021-04-14", 731675., 3597., 5428.429, 24265., 
  285., 265.143, 75740.009, 372.347, 561.929, 2511.814, 29.502, 27.447, 0.8, 
  "", "", 10364., 1072.839, "", "", "", "", 35181., 4.560958*^6, 472.132, 
  3.642, 30887., 3.197, 0.176, 5.7, "tests performed", 4.416581*^6, 
  3.090994*^6, 1.325587*^6, 88849., 104364., 45.72, 32., 13.72, 10803., 
  70.37, 9.66035*^6, 108.043, 43.4, 18.577, 11.976, 26777.561, 0.5, 278.296, 
  7.55, 26.8, 34.8, "", 7.02, 76.88, 0.854}, {"HUN", "Europe", "Hungary", 
  "2021-04-15", 736982., 5307., 5498.857, 24521., 256., 262.857, 76289.368, 
  549.359, 569.219, 2538.314, 26.5, 27.21, 0.78, "", "", 9848., 1019.425, "", 
  "", "", "", 21942., 4.5829*^6, 474.403, 2.271, 29733., 3.078, 0.185, 5.4, 
  "tests performed", "", "", "", "", 96472., "", "", "", 9986., 70.37, 
  9.66035*^6, 108.043, 43.4, 18.577, 11.976, 26777.561, 0.5, 278.296, 7.55, 
  26.8, 34.8, "", 7.02, 76.88, 0.854}, {"HUN", "Europe", "Hungary", 
  "2021-04-16", 742198., 5216., 5197.571, 24762., 241., 256.571, 76829.307, 
  539.939, 538.031, 2563.261, 24.947, 26.559, 0.75, "", "", 9459., 979.157, 
  "", "", "", "", 32023., 4.614923*^6, 477.718, 3.315, 29207., 3.023, 0.178, 
  5.6, "tests performed", "", "", "", "", 90300., "", "", "", 9347., 70.37, 
  9.66035*^6, 108.043, 43.4, 18.577, 11.976, 26777.561, 0.5, 278.296, 7.55, 
  26.8, 34.8, "", 7.02, 76.88, 0.854}, {"HUN", "Europe", "Hungary", 
  "2021-04-17", 746802., 4604., 4704.857, 24979., 217., 252.571, 77305.895, 
  476.587, 487.028, 2585.724, 22.463, 26.145, 0.73, "", "", 8947., 926.157, 
  "", "", "", "", 30662., 4.645585*^6, 480.892, 3.174, 28357., 2.935, 0.166, 
  6., "tests performed", 4.638477*^6, 3.252579*^6, 1.385898*^6, "", 86414., 
  48.02, 33.67, 14.35, 8945., 70.37, 9.66035*^6, 108.043, 43.4, 18.577, 
  11.976, 26777.561, 0.5, 278.296, 7.55, 26.8, 34.8, "", 7.02, 76.88, 0.854}, 
 {"HUN", "Europe", "Hungary", "2021-04-18", 750508., 3706., 4334.857, 25184., 
  205., 252.429, 77689.525, 383.63, 448.727, 2606.945, 21.221, 26.13, 0.72, 
  "", "", 8445., 874.192, "", "", "", "", 28310., 4.673895*^6, 483.823, 
  2.931, 27135., 2.809, 0.16, 6.3, "tests performed", 4.657806*^6, 
  3.266425*^6, 1.391381*^6, 19329., 77166., 48.22, 33.81, 14.4, 7988., 70.37, 
  9.66035*^6, 108.043, 43.4, 18.577, 11.976, 26777.561, 0.5, 278.296, 7.55, 
  26.8, 34.8, "", 7.02, 76.88, 0.854}, {"HUN", "Europe", "Hungary", 
  "2021-04-19", 753188., 2680., 3992.429, 25381., 197., 239., 77966.947, 
  277.423, 413.28, 2627.338, 20.393, 24.74, 0.71, "", "", 8650., 895.413, "", 
  "", "", "", 19399., 4.693294*^6, 485.831, 2.008, 26141., 2.706, 0.153, 6.5, 
  "tests performed", 4.717755*^6, 3.317052*^6, 1.400703*^6, 59949., 71075., 
  48.84, 34.34, 14.5, 7357., 66.67, 9.66035*^6, 108.043, 43.4, 18.577, 
  11.976, 26777.561, 0.5, 278.296, 7.55, 26.8, 34.8, "", 7.02, 76.88, 0.854}, 
 {"HUN", "Europe", "Hungary", "2021-04-20", 754833., 1645., 3822.143, 25580., 
  199., 228.571, 78137.231, 170.284, 395.653, 2647.937, 20.6, 23.661, 0.71, 
  "", "", 8602., 890.444, "", "", "", "", 12952., 4.706246*^6, 487.171, 
  1.341, 25781., 2.669, 0.148, 6.7, "tests performed", 4.78872*^6, 
  3.363596*^6, 1.425124*^6, 70965., 65855., 49.57, 34.82, 14.75, 6817., 
  66.67, 9.66035*^6, 108.043, 43.4, 18.577, 11.976, 26777.561, 0.5, 278.296, 
  7.55, 26.8, 34.8, "", 7.02, 76.88, 0.854}, {"HUN", "Europe", "Hungary", 
  "2021-04-21", 757360., 2527., 3669.286, 25787., 207., 217.429, 78398.816, 
  261.585, 379.829, 2669.365, 21.428, 22.507, 0.7, "", "", 8097., 838.168, 
  "", "", "", "", 22435., 4.728681*^6, 489.494, 2.322, 23960., 2.48, 0.153, 
  6.5, "tests performed", 4.87275*^6, 3.41945*^6, 1.4533*^6, 84030., 65167., 
  50.44, 35.4, 15.04, 6746., 66.67, 9.66035*^6, 108.043, 43.4, 18.577, 
  11.976, 26777.561, 0.5, 278.296, 7.55, 26.8, 34.8, "", 7.02, 76.88, 0.854}, 
 {"HUN", "Europe", "Hungary", "2021-04-22", 760967., 3607., 3426.429, 26001., 
  214., 211.429, 78772.198, 373.382, 354.69, 2691.517, 22.152, 21.886, 0.68, 
  "", "", 7507., 777.094, "", "", "", "", 26406., 4.755087*^6, 492.227, 
  2.733, 24598., 2.546, 0.139, 7.2, "tests performed", 4.999342*^6, 
  3.508846*^6, 1.490478*^6, 126592., 72685., 51.75, 36.32, 15.43, 7524., 
  66.67, 9.66035*^6, 108.043, 43.4, 18.577, 11.976, 26777.561, 0.5, 278.296, 
  7.55, 26.8, 34.8, "", 7.02, 76.88, 0.854}, {"HUN", "Europe", "Hungary", 
  "2021-04-23", 764394., 3427., 3170.857, 26208., 207., 206.571, 79126.947, 
  354.749, 328.234, 2712.945, 21.428, 21.383, 0.67, "", "", 7177., 742.934, 
  "", "", "", "", 27607., 4.782694*^6, 495.085, 2.858, 23967., 2.481, 0.132, 
  7.6, "tests performed", 5.12939*^6, 3.576705*^6, 1.552685*^6, 130048., 
  80697., 53.1, 37.02, 16.07, 8353., 66.67, 9.66035*^6, 108.043, 43.4, 
  18.577, 11.976, 26777.561, 0.5, 278.296, 7.55, 26.8, 34.8, "", 7.02, 76.88, 
  0.854}, {"HUN", "Europe", "Hungary", "2021-04-24", 767190., 2796., 
  2912.571, 26420., 212., 205.857, 79416.377, 289.431, 301.498, 2734.891, 
  21.945, 21.309, 0.66, "", "", 6737., 697.387, "", "", "", "", 23847., 
  4.806541*^6, 497.554, 2.469, 22994., 2.38, 0.127, 7.9, "tests performed", 
  "", "", "", "", 80100., "", "", "", 8292., 66.67, 9.66035*^6, 108.043, 
  43.4, 18.577, 11.976, 26777.561, 0.5, 278.296, 7.55, 26.8, 34.8, "", 7.02, 
  76.88, 0.854}, {"HUN", "Europe", "Hungary", "2021-04-25", 769518., 2328., 
  2715.714, 26625., 205., 205.857, 79657.362, 240.985, 281.12, 2756.111, 
  21.221, 21.309, 0.66, "", "", 6284., 650.494, "", "", "", "", 23223., 
  4.829764*^6, 499.957, 2.404, 22267., 2.305, 0.122, 8.2, "tests performed", 
  5.268968*^6, 3.603901*^6, 1.665067*^6, "", 87309., 54.54, 37.31, 17.24, 
  9038., 66.67, 9.66035*^6, 108.043, 43.4, 18.577, 11.976, 26777.561, 0.5, 
  278.296, 7.55, 26.8, 34.8, "", 7.02, 76.88, 0.854}, 
 {"HUN", "Europe", "Hungary", "2021-04-26", 771454., 1936., 2609.429, 26801., 
  176., 202.857, 79857.769, 200.407, 270.117, 2774.33, 18.219, 20.999, 0.67, 
  "", "", 6443., 666.953, "", "", "", "", 16635., 4.846399*^6, 501.679, 
  1.722, 21872., 2.264, 0.119, 8.4, "tests performed", 5.391453*^6, 
  3.67973*^6, 1.711723*^6, 122485., 96243., 55.81, 38.09, 17.72, 9963., 
  66.67, 9.66035*^6, 108.043, 43.4, 18.577, 11.976, 26777.561, 0.5, 278.296, 
  7.55, 26.8, 34.8, "", 7.02, 76.88, 0.854}, {"HUN", "Europe", "Hungary", 
  "2021-04-27", 772707., 1253., 2553.429, 26984., 183., 200.571, 79987.475, 
  129.705, 264.321, 2793.274, 18.943, 20.762, 0.67, "", "", 6360., 658.361, 
  "", "", "", "", 11389., 4.857788*^6, 502.858, 1.179, 21649., 2.241, 0.118, 
  8.5, "tests performed", 5.548121*^6, 3.774221*^6, 1.7739*^6, 156668., 
  108486., 57.43, 39.07, 18.36, 11230., 66.67, 9.66035*^6, 108.043, 43.4, 
  18.577, 11.976, 26777.561, 0.5, 278.296, 7.55, 26.8, 34.8, "", 7.02, 76.88, 
  0.854}, {"HUN", "Europe", "Hungary", "2021-04-28", 774399., 1692., 
  2434.143, 27172., 188., 197.857, 80162.624, 175.149, 251.973, 2812.735, 
  19.461, 20.481, 0.66, "", "", 5907., 611.469, "", "", "", "", 18789., 
  4.876577*^6, 504.803, 1.945, 21128., 2.187, 0.115, 8.7, "tests performed", 
  5.692877*^6, 3.870222*^6, 1.822655*^6, 144756., 117161., 58.93, 40.06, 
  18.87, 12128., 66.67, 9.66035*^6, 108.043, 43.4, 18.577, 11.976, 26777.561, 
  0.5, 278.296, 7.55, 26.8, 34.8, "", 7.02, 76.88, 0.854}, 
 {"HUN", "Europe", "Hungary", "2021-04-29", 776983., 2584., 2288., 27358., 
  186., 193.857, 80430.109, 267.485, 236.844, 2831.988, 19.254, 20.067, 0.65, 
  "", "", 5554., 574.927, "", "", "", "", 22379., 4.898956*^6, 507.12, 2.317, 
  20553., 2.128, 0.111, 9., "tests performed", 5.794447*^6, 3.91355*^6, 
  1.880897*^6, 101570., 113586., 59.98, 40.51, 19.47, 11758., 66.67, 
  9.66035*^6, 108.043, 43.4, 18.577, 11.976, 26777.561, 0.5, 278.296, 7.55, 
  26.8, 34.8, "", 7.02, 76.88, 0.854}, {"HUN", "Europe", "Hungary", 
  "2021-04-30", 779348., 2365., 2136.286, 27540., 182., 190.286, 80674.924, 
  244.815, 221.14, 2850.828, 18.84, 19.698, 0.64, "", "", 5937., 614.574, "", 
  "", "", "", 23748., 4.922704*^6, 509.578, 2.458, 20001., 2.07, 0.107, 9.4, 
  "tests performed", 5.971865*^6, 4.023137*^6, 1.948728*^6, 177418., 120354., 
  61.82, 41.65, 20.17, 12459., 66.67, 9.66035*^6, 108.043, 43.4, 18.577, 
  11.976, 26777.561, 0.5, 278.296, 7.55, 26.8, 34.8, "", 7.02, 76.88, 0.854}, 
 {"HUN", "Europe", "Hungary", "2021-05-01", 781299., 1951., 2015.571, 27701., 
  161., 183., 80876.883, 201.96, 208.644, 2867.494, 16.666, 18.943, 0.64, "", 
  "", 5191., 537.351, "", "", "", "", 21112., 4.943816*^6, 511.764, 2.185, 
  19611., 2.03, 0.103, 9.7, "tests performed", 6.080554*^6, 4.064204*^6, 
  2.01635*^6, 108689., 125911., 62.94, 42.07, 20.87, 13034., 66.67, 
  9.66035*^6, 108.043, 43.4, 18.577, 11.976, 26777.561, 0.5, 278.296, 7.55, 
  26.8, 34.8, "", 7.02, 76.88, 0.854}, {"HUN", "Europe", "Hungary", 
  "2021-05-02", 782892., 1593., 1910.571, 27802., 101., 168.143, 81041.784, 
  164.901, 197.775, 2877.95, 10.455, 17.405, 0.64, "", "", 5031., 520.789, 
  "", "", "", "", 21331., 4.965147*^6, 513.972, 2.208, 19340., 2.002, 0.099, 
  10.1, "tests performed", 6.150309*^6, 4.073149*^6, 2.07716*^6, 69755., 
  125906., 63.67, 42.16, 21.5, 13033., 66.67, 9.66035*^6, 108.043, 43.4, 
  18.577, 11.976, 26777.561, 0.5, 278.296, 7.55, 26.8, 34.8, "", 7.02, 76.88, 
  0.854}, {"HUN", "Europe", "Hungary", "2021-05-03", 784111., 1219., 
  1808.143, 27908., 106., 158.143, 81167.97, 126.186, 187.172, 2888.922, 
  10.973, 16.37, 0.64, "", "", 4872., 504.33, "", "", "", "", 13754., 
  4.978901*^6, 515.396, 1.424, 18929., 1.959, 0.096, 10.5, "tests performed", 
  6.257132*^6, 4.099495*^6, 2.157637*^6, 106823., 123668., 64.77, 42.44, 
  22.33, 12802., 66.67, 9.66035*^6, 108.043, 43.4, 18.577, 11.976, 26777.561, 
  0.5, 278.296, 7.55, 26.8, 34.8, "", 7.02, 76.88, 0.854}, 
 {"HUN", "Europe", "Hungary", "2021-05-04", 784837., 726., 1732.857, 28045., 
  137., 151.571, 81243.123, 75.153, 179.378, 2903.104, 14.182, 15.69, 0.64, 
  "", "", 4739., 490.562, "", "", "", "", 8408., 4.987309*^6, 516.266, 0.87, 
  18503., 1.915, 0.094, 10.7, "tests performed", 6.372472*^6, 4.123697*^6, 
  2.248775*^6, 115340., 117764., 65.97, 42.69, 23.28, 12190., 66.67, 
  9.66035*^6, 108.043, 43.4, 18.577, 11.976, 26777.561, 0.5, 278.296, 7.55, 
  26.8, 34.8, "", 7.02, 76.88, 0.854}, {"HUN", "Europe", "Hungary", 
  "2021-05-05", 785967., 1130., 1652.571, 28173., 128., 143., 81360.096, 
  116.973, 171.067, 2916.354, 13.25, 14.803, 0.64, "", "", 4374., 452.779, 
  "", "", "", "", 16516., 5.003825*^6, 517.976, 1.71, 18178., 1.882, 0.091, 
  11., "tests performed", 6.468466*^6, 4.153038*^6, 2.315428*^6, 95994., 
  110798., 66.96, 42.99, 23.97, 11469., 66.67, 9.66035*^6, 108.043, 43.4, 
  18.577, 11.976, 26777.561, 0.5, 278.296, 7.55, 26.8, 34.8, "", 7.02, 76.88, 
  0.854}, {"HUN", "Europe", "Hungary", "2021-05-06", 787647., 1680., 
  1523.429, 28297., 124., 134.143, 81534.002, 173.907, 157.699, 2929.19, 
  12.836, 13.886, 0.63, "", "", 4104., 424.829, "", "", "", "", 20890., 
  5.024715*^6, 520.138, 2.162, 17966., 1.86, 0.085, 11.8, "tests performed", 
  6.610557*^6, 4.203873*^6, 2.406684*^6, 142091., 116587., 68.43, 43.52, 
  24.91, 12069., 66.67, 9.66035*^6, 108.043, 43.4, 18.577, 11.976, 26777.561, 
  0.5, 278.296, 7.55, 26.8, 34.8, "", 7.02, 76.88, 0.854}, 
 {"HUN", "Europe", "Hungary", "2021-05-07", 789188., 1541., 1405.714, 28403., 
  106., 123.286, 81693.52, 159.518, 145.514, 2940.163, 10.973, 12.762, 0.63, 
  "", "", 3855., 399.054, "", "", "", "", 18647., 5.043362*^6, 522.068, 1.93, 
  17237., 1.784, 0.082, 12.3, "tests performed", 6.714425*^6, 4.261822*^6, 
  2.452603*^6, 103868., 106080., 69.5, 44.12, 25.39, 10981., 66.67, 
  9.66035*^6, 108.043, 43.4, 18.577, 11.976, 26777.561, 0.5, 278.296, 7.55, 
  26.8, 34.8, "", 7.02, 76.88, 0.854}, {"HUN", "Europe", "Hungary", 
  "2021-05-08", 790564., 1376., 1323.571, 28504., 101., 114.714, 81835.958, 
  142.438, 137.011, 2950.618, 10.455, 11.875, 0.63, "", "", 3633., 376.073, 
  "", "", "", "", 17021., 5.060383*^6, 523.83, 1.762, 16652., 1.724, 0.079, 
  12.6, "tests performed", 6.776759*^6, 4.288641*^6, 2.488118*^6, 62334., 
  99458., 70.15, 44.39, 25.76, 10295., 66.67, 9.66035*^6, 108.043, 43.4, 
  18.577, 11.976, 26777.561, 0.5, 278.296, 7.55, 26.8, 34.8, "", 7.02, 76.88, 
  0.854}, {"HUN", "Europe", "Hungary", "2021-05-09", 791709., 1145., 
  1259.571, 28602., 98., 114.286, 81954.484, 118.526, 130.386, 2960.762, 
  10.145, 11.83, 0.64, "", "", 3353., 347.089, "", "", "", "", 17021., 
  5.077404*^6, 525.592, 1.762, 16037., 1.66, 0.079, 12.7, "tests performed", 
  6.80935*^6, 4.305775*^6, 2.503575*^6, 32591., 94149., 70.49, 44.57, 25.92, 
  9746., 66.67, 9.66035*^6, 108.043, 43.4, 18.577, 11.976, 26777.561, 0.5, 
  278.296, 7.55, 26.8, 34.8, "", 7.02, 76.88, 0.854}, 
 {"HUN", "Europe", "Hungary", "2021-05-10", 792386., 677., 1182.143, 28693., 
  91., 112.143, 82024.564, 70.08, 122.371, 2970.182, 9.42, 11.609, 0.65, "", 
  "", 3384., 350.298, "", "", "", "", 10552., 5.087956*^6, 526.684, 1.092, 
  15579., 1.613, 0.076, 13.2, "tests performed", 6.876236*^6, 4.346089*^6, 
  2.530147*^6, 66886., 88443., 71.18, 44.99, 26.19, 9155., 66.67, 9.66035*^6, 
  108.043, 43.4, 18.577, 11.976, 26777.561, 0.5, 278.296, 7.55, 26.8, 34.8, 
  "", 7.02, 76.88, 0.854}, {"HUN", "Europe", "Hungary", "2021-05-11", 
  792879., 493., 1148.857, 28792., 99., 106.714, 82075.598, 51.033, 118.925, 
  2980.43, 10.248, 11.047, 0.66, "", "", 3282., 339.739, "", "", "", "", 
  6513., 5.094469*^6, 527.359, 0.674, 15309., 1.585, 0.075, 13.3, 
  "tests performed", "", "", "", "", 81210., "", "", "", 8407., 66.67, 
  9.66035*^6, 108.043, 43.4, 18.577, 11.976, 26777.561, 0.5, 278.296, 7.55, 
  26.8, 34.8, "", 7.02, 76.88, 0.854}, {"HUN", "Europe", "Hungary", 
  "2021-05-12", 793784., 905., 1116.714, 28888., 96., 102.143, 82169.28, 
  93.682, 115.598, 2990.368, 9.938, 10.573, 0.67, "", "", 2974., 307.856, "", 
  "", "", "", 15312., 5.109781*^6, 528.944, 1.585, 15137., 1.567, 0.074, 
  13.6, "tests performed", 7.005646*^6, 4.420767*^6, 2.584879*^6, "", 76740., 
  72.52, 45.76, 26.76, 7944., 66.67, 9.66035*^6, 108.043, 43.4, 18.577, 
  11.976, 26777.561, 0.5, 278.296, 7.55, 26.8, 34.8, "", 7.02, 76.88, 0.854}, 
 {"HUN", "Europe", "Hungary", "2021-05-13", 795200., 1416., 1079., 28970., 
  82., 96.143, 82315.858, 146.579, 111.694, 2998.856, 8.488, 9.952, 0.67, "", 
  "", 2782., 287.981, "", "", "", "", 27818., 5.137599*^6, 531.823, 2.88, 
  16126., 1.669, 0.067, 14.9, "tests performed", 7.110455*^6, 4.483598*^6, 
  2.626857*^6, 104809., 71414., 73.6, 46.41, 27.19, 7392., 66.67, 9.66035*^6, 
  108.043, 43.4, 18.577, 11.976, 26777.561, 0.5, 278.296, 7.55, 26.8, 34.8, 
  "", 7.02, 76.88, 0.854}, {"HUN", "Europe", "Hungary", "2021-05-14", 
  796390., 1190., 1028.857, 29041., 71., 91.143, 82439.042, 123.184, 106.503, 
  3006.206, 7.35, 9.435, 0.65, "", "", 2612., 270.384, "", "", "", "", 
  18901., 5.1565*^6, 533.78, 1.957, 16163., 1.673, 0.064, 15.7, 
  "tests performed", 7.21135*^6, 4.554679*^6, 2.656671*^6, 100895., 70989., 
  74.65, 47.15, 27.5, 7348., 66.67, 9.66035*^6, 108.043, 43.4, 18.577, 
  11.976, 26777.561, 0.5, 278.296, 7.55, 26.8, 34.8, "", 7.02, 76.88, 0.854}, 
 {"HUN", "Europe", "Hungary", "2021-05-15", 797429., 1039., 980.714, 29114., 
  73., 87.143, 82546.595, 107.553, 101.52, 3013.762, 7.557, 9.021, 0.64, "", 
  "", 2453., 253.925, "", "", "", "", 15500., 5.172*^6, 535.384, 1.604, 
  15945., 1.651, 0.062, 16.3, "tests performed", 7.301801*^6, 4.600012*^6, 
  2.701789*^6, 90451., 75006., 75.59, 47.62, 27.97, 7764., 66.67, 9.66035*^6, 
  108.043, 43.4, 18.577, 11.976, 26777.561, 0.5, 278.296, 7.55, 26.8, 34.8, 
  "", 7.02, 76.88, 0.854}, {"HUN", "Europe", "Hungary", "2021-05-16", 
  798147., 718., 919.714, 29175., 61., 81.857, 82620.92, 74.324, 95.205, 
  3020.077, 6.314, 8.474, 0.63, "", "", 2270., 234.981, "", "", "", "", 
  15826., 5.187826*^6, 537.023, 1.638, 15775., 1.633, 0.058, 17.2, 
  "tests performed", 7.366464*^6, 4.639299*^6, 2.727165*^6, 64663., 79588., 
  76.25, 48.02, 28.23, 8239., 66.67, 9.66035*^6, 108.043, 43.4, 18.577, 
  11.976, 26777.561, 0.5, 278.296, 7.55, 26.8, 34.8, "", 7.02, 76.88, 0.854}, 
 {"HUN", "Europe", "Hungary", "2021-05-17", 798573., 426., 883.857, 29213., 
  38., 74.286, 82665.017, 44.098, 91.493, 3024.011, 3.934, 7.69, 0.62, "", 
  "", 2259., 233.842, "", "", "", "", 10365., 5.198191*^6, 538.096, 1.073, 
  15748., 1.63, 0.056, 17.8, "tests performed", 7.464227*^6, 4.714992*^6, 
  2.749235*^6, 97763., 83999., 77.27, 48.81, 28.46, 8695., 66.67, 9.66035*^6, 
  108.043, 43.4, 18.577, 11.976, 26777.561, 0.5, 278.296, 7.55, 26.8, 34.8, 
  "", 7.02, 76.88, 0.854}, {"HUN", "Europe", "Hungary", "2021-05-18", 
  798955., 382., 868., 29277., 64., 69.286, 82704.56, 39.543, 89.852, 
  3030.636, 6.625, 7.172, 0.62, "", "", 2197., 227.424, "", "", "", "", 
  7104., 5.205295*^6, 538.831, 0.735, 15832., 1.639, 0.055, 18.2, 
  "tests performed", 7.565412*^6, 4.790996*^6, 2.774416*^6, 101185., 89210., 
  78.31, 49.59, 28.72, 9235., "", 9.66035*^6, 108.043, 43.4, 18.577, 11.976, 
  26777.561, 0.5, 278.296, 7.55, 26.8, 34.8, "", 7.02, 76.88, 0.854}, 
 {"HUN", "Europe", "Hungary", "2021-05-19", 799588., 633., 829.143, 29329., 
  52., 63., 82770.086, 65.526, 85.829, 3036.018, 5.383, 6.522, 0.61, "", "", 
  1908., 197.508, "", "", "", "", 14662., 5.219957*^6, 540.349, 1.518, 
  15739., 1.629, 0.053, 19., "tests performed", 7.6444*^6, 4.829595*^6, 
  2.814805*^6, 78988., 91251., 79.13, 49.99, 29.14, 9446., "", 9.66035*^6, 
  108.043, 43.4, 18.577, 11.976, 26777.561, 0.5, 278.296, 7.55, 26.8, 34.8, 
  "", 7.02, 76.88, 0.854}, {"HUN", "Europe", "Hungary", "2021-05-20", 
  800368., 780., 738.286, 29380., 51., 58.571, 82850.828, 80.742, 76.424, 
  3041.298, 5.279, 6.063, 0.6, "", "", 1836., 190.055, "", "", "", "", 
  16324., 5.236281*^6, 542.038, 1.69, 14097., 1.459, 0.052, 19.1, 
  "tests performed", 7.785158*^6, 4.898866*^6, 2.886292*^6, 140758., 96386., 
  80.59, 50.71, 29.88, 9977., "", 9.66035*^6, 108.043, 43.4, 18.577, 11.976, 
  26777.561, 0.5, 278.296, 7.55, 26.8, 34.8, "", 7.02, 76.88, 0.854}, 
 {"HUN", "Europe", "Hungary", "2021-05-21", 801025., 657., 662.143, 29427., 
  47., 55.143, 82918.838, 68.01, 68.542, 3046.163, 4.865, 5.708, 0.58, "", 
  "", 1645., 170.284, "", "", "", "", 10631., 5.246912*^6, 543.139, 1.1, 
  12916., 1.337, 0.051, 19.5, "tests performed", 7.936671*^6, 4.969321*^6, 
  2.96735*^6, 151513., 103617., 82.16, 51.44, 30.72, 10726., "", 9.66035*^6, 
  108.043, 43.4, 18.577, 11.976, 26777.561, 0.5, 278.296, 7.55, 26.8, 34.8, 
  "", 7.02, 76.88, 0.854}, {"HUN", "Europe", "Hungary", "2021-05-22", 
  801672., 647., 606.143, 29475., 48., 51.571, 82985.813, 66.975, 62.745, 
  3051.132, 4.969, 5.338, 0.57, "", "", 1500., 155.274, "", "", "", "", 
  22650., 5.269562*^6, 545.484, 2.345, 13937., 1.443, 0.043, 23., 
  "tests performed", 8.006671*^6, 5.005682*^6, 3.000989*^6, 70000., 100696., 
  82.88, 51.82, 31.07, 10424., "", 9.66035*^6, 108.043, 43.4, 18.577, 11.976, 
  26777.561, 0.5, 278.296, 7.55, 26.8, 34.8, "", 7.02, 76.88, 0.854}, 
 {"HUN", "Europe", "Hungary", "2021-05-23", 802088., 416., 563., 29519., 44., 
  49.143, 83028.876, 43.063, 58.279, 3055.686, 4.555, 5.087, 0.56, "", "", 
  1399., 144.819, "", "", "", "", 14049., 5.283611*^6, 546.938, 1.454, 
  13684., 1.417, 0.041, 24.3, "tests performed", 8.035628*^6, 5.023145*^6, 
  3.012484*^6, 28957., 95595., 83.18, 52., 31.18, 9896., "", 9.66035*^6, 
  108.043, 43.4, 18.577, 11.976, 26777.561, 0.5, 278.296, 7.55, 26.8, 34.8, 
  "", 7.02, 76.88, 0.854}, {"HUN", "Europe", "Hungary", "2021-05-24", 
  802346., 258., 539., 29560., 41., 49.571, 83055.583, 26.707, 55.795, 
  3059.931, 4.244, 5.131, 0.56, "", "", 1420., 146.993, "", "", "", "", 
  9544., 5.293155*^6, 547.926, 0.988, 13566., 1.404, 0.04, 25.2, 
  "tests performed", 8.099469*^6, 5.026529*^6, 3.07294*^6, 63841., 90749., 
  83.84, 52.03, 31.81, 9394., "", 9.66035*^6, 108.043, 43.4, 18.577, 11.976, 
  26777.561, 0.5, 278.296, 7.55, 26.8, 34.8, "", 7.02, 76.88, 0.854}, 
 {"HUN", "Europe", "Hungary", "2021-05-25", 802510., 164., 507.857, 29581., 
  21., 43.429, 83072.559, 16.977, 52.571, 3062.104, 2.174, 4.496, 0.55, "", 
  "", "", "", "", "", "", "", 6368., 5.299523*^6, 548.585, 0.659, 13461., 
  1.393, 0.038, 26.5, "tests performed", 8.236826*^6, 5.040222*^6, 
  3.196604*^6, 137357., 95916., 85.26, 52.17, 33.09, 9929., "", 9.66035*^6, 
  108.043, 43.4, 18.577, 11.976, 26777.561, 0.5, 278.296, 7.55, 26.8, 34.8, 
  "", 7.02, 76.88, 0.854}, {"HUN", "Europe", "Hungary", "2021-05-26", 
  802723., 213., 447.857, 29622., 41., 41.857, 83094.608, 22.049, 46.36, 
  3066.349, 4.244, 4.333, 0.55, "", "", "", "", "", "", "", "", 6240., 
  5.305763*^6, 549.231, 0.646, 12258., 1.269, 0.037, 27.4, "tests performed", 
  8.384309*^6, 5.056262*^6, 3.328047*^6, 147483., 105701., 86.79, 52.34, 
  34.45, 10942., "", 9.66035*^6, 108.043, 43.4, 18.577, 11.976, 26777.561, 
  0.5, 278.296, 7.55, 26.8, 34.8, "", 7.02, 76.88, 0.854}, 
 {"HUN", "Europe", "Hungary", "2021-05-27", 803119., 396., 393., 29654., 32., 
  39.143, 83135.601, 40.992, 40.682, 3069.661, 3.313, 4.052, 0.56, "", "", 
  "", "", "", "", "", "", 14459., 5.320222*^6, 550.728, 1.497, 11992., 1.241, 
  0.033, 30.5, "tests performed", 8.530199*^6, 5.084642*^6, 3.445557*^6, 
  145890., 106434., 88.3, 52.63, 35.67, 11018., "", 9.66035*^6, 108.043, 
  43.4, 18.577, 11.976, 26777.561, 0.5, 278.296, 7.55, 26.8, 34.8, "", 7.02, 
  76.88, 0.854}, {"HUN", "Europe", "Hungary", "2021-05-28", 803567., 448., 
  363.143, 29682., 28., 36.429, 83181.976, 46.375, 37.591, 3072.559, 2.898, 
  3.771, 0.58, "", "", "", "", "", "", "", "", 15551., 5.335773*^6, 552.337, 
  1.61, 12694., 1.314, 0.029, 35., "tests performed", 8.659977*^6, 
  5.120109*^6, 3.539868*^6, 129778., 103329., 89.64, 53., 36.64, 10696., "", 
  9.66035*^6, 108.043, 43.4, 18.577, 11.976, 26777.561, 0.5, 278.296, 7.55, 
  26.8, 34.8, "", 7.02, 76.88, 0.854}, {"HUN", "Europe", "Hungary", 
  "2021-05-29", 804032., 465., 337.143, 29709., 27., 33.429, 83230.111, 
  48.135, 34.9, 3075.354, 2.795, 3.46, 0.6, "", "", "", "", "", "", "", "", 
  14945., 5.350718*^6, 553.884, 1.547, 11594., 1.2, 0.029, 34.4, 
  "tests performed", 8.719578*^6, 5.137031*^6, 3.582547*^6, 59601., 101844., 
  90.26, 53.18, 37.09, 10542., "", 9.66035*^6, 108.043, 43.4, 18.577, 11.976, 
  26777.561, 0.5, 278.296, 7.55, 26.8, 34.8, "", 7.02, 76.88, 0.854}, 
 {"HUN", "Europe", "Hungary", "2021-05-30", 804382., 350., 327.714, 29728., 
  19., 29.857, 83266.341, 36.231, 33.924, 3077.321, 1.967, 3.091, 0.61, "", 
  "", "", "", "", "", "", "", 15242., 5.36596*^6, 555.462, 1.578, 11764., 
  1.218, 0.028, 35.9, "tests performed", 8.758639*^6, 5.146949*^6, 
  3.61169*^6, 39061., 103287., 90.67, 53.28, 37.39, 10692., "", 9.66035*^6, 
  108.043, 43.4, 18.577, 11.976, 26777.561, 0.5, 278.296, 7.55, 26.8, 34.8, 
  "", 7.02, 76.88, 0.854}, {"HUN", "Europe", "Hungary", "2021-05-31", 
  804538., 156., 313.143, 29733., 5., 24.714, 83282.49, 16.148, 32.415, 
  3077.839, 0.518, 2.558, 0.61, "", "", "", "", "", "", "", "", 8052., 
  5.374012*^6, 556.296, 0.834, 11551., 1.196, 0.027, 36.9, "tests performed", 
  8.832277*^6, 5.17663*^6, 3.655647*^6, 73638., 104687., 91.43, 53.59, 37.84, 
  10837., "", 9.66035*^6, 108.043, 43.4, 18.577, 11.976, 26777.561, 0.5, 
  278.296, 7.55, 26.8, 34.8, "", 7.02, 76.88, 0.854}, 
 {"HUN", "Europe", "Hungary", "2021-06-01", 804712., 174., 314.571, 29761., 
  28., 25.714, 83300.502, 18.012, 32.563, 3080.737, 2.898, 2.662, 0.61, "", 
  "", "", "", "", "", "", "", 12782., 5.386794*^6, 557.619, 1.323, 12467., 
  1.291, 0.025, 39.6, "tests performed", 8.901553*^6, 5.206951*^6, 
  3.694602*^6, 69276., 94961., 92.15, 53.9, 38.25, 9830., "", 9.66035*^6, 
  108.043, 43.4, 18.577, 11.976, 26777.561, 0.5, 278.296, 7.55, 26.8, 34.8, 
  "", 7.02, 76.88, 0.854}, {"HUN", "Europe", "Hungary", "2021-06-02", 
  804987., 275., 323.429, 29774., 13., 21.714, 83328.968, 28.467, 33.48, 
  3082.083, 1.346, 2.248, 0.61, "", "", "", "", "", "", "", "", 25148., 
  5.411942*^6, 560.222, 2.603, 15168., 1.57, 0.021, 46.9, "tests performed", 
  8.95957*^6, 5.227318*^6, 3.732252*^6, 58017., 82180., 92.75, 54.11, 38.63, 
  8507., "", 9.66035*^6, 108.043, 43.4, 18.577, 11.976, 26777.561, 0.5, 
  278.296, 7.55, 26.8, 34.8, "", 7.02, 76.88, 0.854}, 
 {"HUN", "Europe", "Hungary", "2021-06-03", 805302., 315., 311.857, 29792., 
  18., 19.714, 83361.576, 32.608, 32.282, 3083.946, 1.863, 2.041, 0.59, "", 
  "", "", "", "", "", "", "", 3436., 5.415378*^6, 560.578, 0.356, 13594., 
  1.407, 0.023, 43.6, "tests performed", 9.053097*^6, 5.238903*^6, 
  3.814194*^6, 93527., 74700., 93.71, 54.23, 39.48, 7733., "", 9.66035*^6, 
  108.043, 43.4, 18.577, 11.976, 26777.561, 0.5, 278.296, 7.55, 26.8, 34.8, 
  "", 7.02, 76.88, 0.854}, {"HUN", "Europe", "Hungary", "2021-06-04", 
  805571., 269., 286.286, 29818., 26., 19.429, 83389.422, 27.846, 29.635, 
  3086.638, 2.691, 2.011, 0.58, "", "", "", "", "", "", "", "", 18673., 
  5.434051*^6, 562.511, 1.933, 14040., 1.453, 0.02, 49., "tests performed", 
  "", "", "", "", 70220., "", "", "", 7269., "", 9.66035*^6, 108.043, 43.4, 
  18.577, 11.976, 26777.561, 0.5, 278.296, 7.55, 26.8, 34.8, "", 7.02, 76.88, 
  0.854}, {"HUN", "Europe", "Hungary", "2021-06-05", 805871., 300., 262.714, 
  29842., 24., 19., 83420.476, 31.055, 27.195, 3089.122, 2.484, 1.967, 0.57, 
  "", "", "", "", "", "", "", "", 12572., 5.446623*^6, 563.812, 1.301, 
  13701., 1.418, 0.019, 52.2, "tests performed", 9.249943*^6, 5.260418*^6, 
  3.989525*^6, "", 75766., 95.75, 54.45, 41.3, 7843., "", 9.66035*^6, 
  108.043, 43.4, 18.577, 11.976, 26777.561, 0.5, 278.296, 7.55, 26.8, 34.8, 
  "", 7.02, 76.88, 0.854}, {"HUN", "Europe", "Hungary", "2021-06-06", 
  806008., 137., 232.286, 29854., 12., 18., 83434.658, 14.182, 24.045, 
  3090.364, 1.242, 1.863, 0.56, "", "", "", "", "", "", "", "", 12789., 
  5.459412*^6, 565.136, 1.324, 13350., 1.382, 0.017, 57.5, "tests performed", 
  "", "", "", "", "", "", "", "", "", "", 9.66035*^6, 108.043, 43.4, 18.577, 
  11.976, 26777.561, 0.5, 278.296, 7.55, 26.8, 34.8, "", 7.02, 76.88, 0.854}, 
 {"HUN", "Europe", "Hungary", "2021-06-07", 806089., 81., 221.571, 29866., 
  12., 19., 83443.043, 8.385, 22.936, 3091.606, 1.242, 1.967, "", "", "", "", 
  "", "", "", "", "", 6618., 5.46603*^6, 565.821, 0.685, 13145., 1.361, 
  0.017, 59.3, "tests performed", "", "", "", "", "", "", "", "", "", "", 
  9.66035*^6, 108.043, 43.4, 18.577, 11.976, 26777.561, 0.5, 278.296, 7.55, 
  26.8, 34.8, "", 7.02, 76.88, 0.854}, {"ISL", "Europe", "Iceland", 
  "2020-02-27", "", "", "", "", "", "", "", "", "", "", "", "", "", "", "", 
  "", "", "", "", "", "", 23., 23., 0.067, 0.067, "", "", "", "", 
  "tests performed", "", "", "", "", "", "", "", "", "", 16.67, 341250., 
  3.404, 37.3, 14.431, 9.207, 46482.958, 0.2, 117.992, 5.31, 14.3, 15.2, "", 
  2.91, 82.99, 0.949}, {"ISL", "Europe", "Iceland", "2020-02-28", 1., 1., "", 
  "", "", "", 2.93, 2.93, "", "", "", "", "", "", "", 1., 2.93, "", "", "", 
  "", 13., 36., 0.105, 0.038, "", "", "", "", "tests performed", "", "", "", 
  "", "", "", "", "", "", 16.67, 341250., 3.404, 37.3, 14.431, 9.207, 
  46482.958, 0.2, 117.992, 5.31, 14.3, 15.2, "", 2.91, 82.99, 0.949}, 
 {"ISL", "Europe", "Iceland", "2020-02-29", 1., 0., "", "", "", "", 2.93, 0., 
  "", "", "", "", "", "", "", 1., 2.93, "", "", "", "", 32., 68., 0.199, 
  0.094, "", "", "", "", "tests performed", "", "", "", "", "", "", "", "", 
  "", 16.67, 341250., 3.404, 37.3, 14.431, 9.207, 46482.958, 0.2, 117.992, 
  5.31, 14.3, 15.2, "", 2.91, 82.99, 0.949}, {"ISL", "Europe", "Iceland", 
  "2020-03-01", 3., 2., "", "", "", "", 8.791, 5.861, "", "", "", "", "", "", 
  "", 1., 2.93, "", "", 0.937, 2.746, 22., 90., 0.264, 0.064, "", "", "", "", 
  "tests performed", "", "", "", "", "", "", "", "", "", 16.67, 341250., 
  3.404, 37.3, 14.431, 9.207, 46482.958, 0.2, 117.992, 5.31, 14.3, 15.2, "", 
  2.91, 82.99, 0.949}, {"ISL", "Europe", "Iceland", "2020-03-02", 6., 3., "", 
  "", "", "", 17.582, 8.791, "", "", "", "", "", "", "", 0., 0., "", "", "", 
  "", 48., 138., 0.404, 0.141, "", "", "", "", "tests performed", "", "", "", 
  "", "", "", "", "", "", 16.67, 341250., 3.404, 37.3, 14.431, 9.207, 
  46482.958, 0.2, 117.992, 5.31, 14.3, 15.2, "", 2.91, 82.99, 0.949}, 
 {"ISL", "Europe", "Iceland", "2020-03-03", 11., 5., "", "", "", "", 32.234, 
  14.652, "", "", "", "", "", "", "", 0., 0., "", "", "", "", 45., 183., 
  0.536, 0.132, "", "", "", "", "tests performed", "", "", "", "", "", "", 
  "", "", "", 16.67, 341250., 3.404, 37.3, 14.431, 9.207, 46482.958, 0.2, 
  117.992, 5.31, 14.3, 15.2, "", 2.91, 82.99, 0.949}, 
 {"ISL", "Europe", "Iceland", "2020-03-04", 26., 15., 3.714, "", "", 0., 
  76.19, 43.956, 10.884, "", "", 0., "", "", "", 0., 0., "", "", "", "", 81., 
  264., 0.774, 0.237, "", "", "", "", "tests performed", "", "", "", "", "", 
  "", "", "", "", 16.67, 341250., 3.404, 37.3, 14.431, 9.207, 46482.958, 0.2, 
  117.992, 5.31, 14.3, 15.2, "", 2.91, 82.99, 0.949}, 
 {"ISL", "Europe", "Iceland", "2020-03-05", 34., 8., 4.857, "", "", 0., 
  99.634, 23.443, 14.233, "", "", 0., "", "", "", 1., 2.93, "", "", "", "", 
  62., 326., 0.955, 0.182, 43., 0.126, "", "", "tests performed", "", "", "", 
  "", "", "", "", "", "", 16.67, 341250., 3.404, 37.3, 14.431, 9.207, 
  46482.958, 0.2, 117.992, 5.31, 14.3, 15.2, "", 2.91, 82.99, 0.949}, 
 {"ISL", "Europe", "Iceland", "2020-03-06", 43., 9., 6., "", "", 0., 126.007, 
  26.374, 17.582, "", "", 0., "", "", "", 1., 2.93, "", "", "", "", 57., 
  383., 1.122, 0.167, 50., 0.147, "", "", "tests performed", "", "", "", "", 
  "", "", "", "", "", 16.67, 341250., 3.404, 37.3, 14.431, 9.207, 46482.958, 
  0.2, 117.992, 5.31, 14.3, 15.2, "", 2.91, 82.99, 0.949}, 
 {"ISL", "Europe", "Iceland", "2020-03-07", 50., 7., 7., "", "", 0., 146.52, 
  20.513, 20.513, "", "", 0., "", "", "", 1., 2.93, "", "", "", "", 58., 
  441., 1.292, 0.17, 53., 0.155, "", "", "tests performed", "", "", "", "", 
  "", "", "", "", "", 16.67, 341250., 3.404, 37.3, 14.431, 9.207, 46482.958, 
  0.2, 117.992, 5.31, 14.3, 15.2, "", 2.91, 82.99, 0.949}, 
 {"ISL", "Europe", "Iceland", "2020-03-08", 50., 0., 6.714, "", "", 0., 
  146.52, 0., 19.676, "", "", 0., "", "", "", 1., 2.93, "", "", "", "", 37., 
  478., 1.401, 0.108, 55., 0.161, "", "", "tests performed", "", "", "", "", 
  "", "", "", "", "", 16.67, 341250., 3.404, 37.3, 14.431, 9.207, 46482.958, 
  0.2, 117.992, 5.31, 14.3, 15.2, "", 2.91, 82.99, 0.949}, 
 {"ISL", "Europe", "Iceland", "2020-03-09", 58., 8., 7.429, "", "", 0., 
  169.963, 23.443, 21.769, "", "", 0., "", "", "", 1., 2.93, "", "", "", "", 
  98., 576., 1.688, 0.287, 63., 0.185, "", "", "tests performed", "", "", "", 
  "", "", "", "", "", "", 16.67, 341250., 3.404, 37.3, 14.431, 9.207, 
  46482.958, 0.2, 117.992, 5.31, 14.3, 15.2, "", 2.91, 82.99, 0.949}, 
 {"ISL", "Europe", "Iceland", "2020-03-10", 69., 11., 8.286, "", "", 0., 
  202.198, 32.234, 24.28, "", "", 0., "", "", "", 0., 0., "", "", "", "", 
  169., 745., 2.183, 0.495, 80., 0.234, "", "", "tests performed", "", "", 
  "", "", "", "", "", "", "", 16.67, 341250., 3.404, 37.3, 14.431, 9.207, 
  46482.958, 0.2, 117.992, 5.31, 14.3, 15.2, "", 2.91, 82.99, 0.949}, 
 {"ISL", "Europe", "Iceland", "2020-03-11", 85., 16., 8.429, "", "", 0., 
  249.084, 46.886, 24.699, "", "", 0., "", "", "", 1., 2.93, "", "", "", "", 
  149., 894., 2.62, 0.437, 90., 0.264, "", "", "tests performed", "", "", "", 
  "", "", "", "", "", "", 16.67, 341250., 3.404, 37.3, 14.431, 9.207, 
  46482.958, 0.2, 117.992, 5.31, 14.3, 15.2, "", 2.91, 82.99, 0.949}, 
 {"ISL", "Europe", "Iceland", "2020-03-12", 103., 18., 9.857, "", "", 0., 
  301.832, 52.747, 28.885, "", "", 0., "", "", "", 2., 5.861, "", "", "", "", 
  253., 1147., 3.361, 0.741, 117., 0.343, "", "", "tests performed", "", "", 
  "", "", "", "", "", "", "", 16.67, 341250., 3.404, 37.3, 14.431, 9.207, 
  46482.958, 0.2, 117.992, 5.31, 14.3, 15.2, "", 2.91, 82.99, 0.949}, 
 {"ISL", "Europe", "Iceland", "2020-03-13", 134., 31., 13., "", "", 0., 
  392.674, 90.842, 38.095, "", "", 0., 1.72, "", "", 2., 5.861, "", "", "", 
  "", 357., 1504., 4.407, 1.046, 160., 0.469, "", "", "tests performed", "", 
  "", "", "", "", "", "", "", "", 16.67, 341250., 3.404, 37.3, 14.431, 9.207, 
  46482.958, 0.2, 117.992, 5.31, 14.3, 15.2, "", 2.91, 82.99, 0.949}, 
 {"ISL", "Europe", "Iceland", "2020-03-14", 156., 22., 15.143, "", "", 0., 
  457.143, 64.469, 44.375, "", "", 0., 1.7, "", "", 3., 8.791, "", "", "", 
  "", 323., 1827., 5.354, 0.947, 198., 0.58, "", "", "tests performed", "", 
  "", "", "", "", "", "", "", "", 16.67, 341250., 3.404, 37.3, 14.431, 9.207, 
  46482.958, 0.2, 117.992, 5.31, 14.3, 15.2, "", 2.91, 82.99, 0.949}, 
 {"ISL", "Europe", "Iceland", "2020-03-15", 171., 15., 17.286, "", "", 0., 
  501.099, 43.956, 50.654, "", "", 0., 1.69, "", "", 3., 8.791, "", "", "", 
  "", 1075., 2902., 8.504, 3.15, 346., 1.014, "", "", "tests performed", "", 
  "", "", "", "", "", "", "", "", 25., 341250., 3.404, 37.3, 14.431, 9.207, 
  46482.958, 0.2, 117.992, 5.31, 14.3, 15.2, "", 2.91, 82.99, 0.949}, 
 {"ISL", "Europe", "Iceland", "2020-03-16", 180., 9., 17.429, "", "", 0., 
  527.473, 26.374, 51.073, "", "", 0., 1.69, "", "", 4., 11.722, "", "", "", 
  "", 1707., 4609., 13.506, 5.002, 576., 1.688, "", "", "tests performed", 
  "", "", "", "", "", "", "", "", "", 50.93, 341250., 3.404, 37.3, 14.431, 
  9.207, 46482.958, 0.2, 117.992, 5.31, 14.3, 15.2, "", 2.91, 82.99, 0.949}, 
 {"ISL", "Europe", "Iceland", "2020-03-17", 220., 40., 21.571, "", "", 0., 
  644.689, 117.216, 63.213, "", "", 0., 1.71, "", "", 5., 14.652, "", "", "", 
  "", 1400., 6009., 17.609, 4.103, 752., 2.204, "", "", "tests performed", 
  "", "", "", "", "", "", "", "", "", 50.93, 341250., 3.404, 37.3, 14.431, 
  9.207, 46482.958, 0.2, 117.992, 5.31, 14.3, 15.2, "", 2.91, 82.99, 0.949}, 
 {"ISL", "Europe", "Iceland", "2020-03-18", 250., 30., 23.571, "", "", 0., 
  732.601, 87.912, 69.074, "", "", 0., 1.72, "", "", 6., 17.582, "", "", "", 
  "", 1828., 7837., 22.966, 5.357, 992., 2.907, "", "", "tests performed", 
  "", "", "", "", "", "", "", "", "", 50.93, 341250., 3.404, 37.3, 14.431, 
  9.207, 46482.958, 0.2, 117.992, 5.31, 14.3, 15.2, "", 2.91, 82.99, 0.949}, 
 {"ISL", "Europe", "Iceland", "2020-03-19", 330., 80., 32.429, "", "", 0., 
  967.033, 234.432, 95.029, "", "", 0., 1.73, "", "", 6., 17.582, "", "", "", 
  "", 1311., 9148., 26.807, 3.842, 1143., 3.349, "", "", "tests performed", 
  "", "", "", "", "", "", "", "", "", 50.93, 341250., 3.404, 37.3, 14.431, 
  9.207, 46482.958, 0.2, 117.992, 5.31, 14.3, 15.2, "", 2.91, 82.99, 0.949}, 
 {"ISL", "Europe", "Iceland", "2020-03-20", 409., 79., 39.286, "", "", 0., 
  1198.535, 231.502, 115.123, "", "", 0., 1.7, "", "", 10., 29.304, "", "", 
  "", "", 579., 9727., 28.504, 1.697, 1175., 3.443, "", "", 
  "tests performed", "", "", "", "", "", "", "", "", "", 53.7, 341250., 
  3.404, 37.3, 14.431, 9.207, 46482.958, 0.2, 117.992, 5.31, 14.3, 15.2, "", 
  2.91, 82.99, 0.949}, {"ISL", "Europe", "Iceland", "2020-03-21", 473., 64., 
  45.286, 1., 1., 0.143, 1386.081, 187.546, 132.705, 2.93, 2.93, 0.419, 1.66, 
  "", "", 12., 35.165, "", "", "", "", 350., 10077., 29.53, 1.026, 1179., 
  3.455, "", "", "tests performed", "", "", "", "", "", "", "", "", "", 53.7, 
  341250., 3.404, 37.3, 14.431, 9.207, 46482.958, 0.2, 117.992, 5.31, 14.3, 
  15.2, "", 2.91, 82.99, 0.949}, {"ISL", "Europe", "Iceland", "2020-03-22", 
  568., 95., 56.714, 1., 0., 0.143, 1664.469, 278.388, 166.196, 2.93, 0., 
  0.419, 1.61, "", "", 13., 38.095, "", "", "", "", 183., 10260., 30.066, 
  0.536, 1051., 3.08, "", "", "tests performed", "", "", "", "", "", "", "", 
  "", "", 53.7, 341250., 3.404, 37.3, 14.431, 9.207, 46482.958, 0.2, 117.992, 
  5.31, 14.3, 15.2, "", 2.91, 82.99, 0.949}, {"ISL", "Europe", "Iceland", 
  "2020-03-23", 588., 20., 58.286, 1., 0., 0.143, 1723.077, 58.608, 170.801, 
  2.93, 0., 0.419, 1.53, "", "", 13., 38.095, "", "", "", "", 459., 10719., 
  31.411, 1.345, 873., 2.558, "", "", "tests performed", "", "", "", "", "", 
  "", "", "", "", 53.7, 341250., 3.404, 37.3, 14.431, 9.207, 46482.958, 0.2, 
  117.992, 5.31, 14.3, 15.2, "", 2.91, 82.99, 0.949}, 
 {"ISL", "Europe", "Iceland", "2020-03-24", 648., 60., 61.143, 2., 1., 0.286, 
  1898.901, 175.824, 179.173, 5.861, 2.93, 0.837, 1.48, "", "", 17., 49.817, 
  "", "", "", "", 967., 11686., 34.245, 2.834, 811., 2.377, "", "", 
  "tests performed", "", "", "", "", "", "", "", "", "", 53.7, 341250., 
  3.404, 37.3, 14.431, 9.207, 46482.958, 0.2, 117.992, 5.31, 14.3, 15.2, "", 
  2.91, 82.99, 0.949}, {"ISL", "Europe", "Iceland", "2020-03-25", 737., 89., 
  69.571, 2., 0., 0.286, 2159.707, 260.806, 203.872, 5.861, 0., 0.837, 1.43, 
  "", "", 18., 52.747, "", "", "", "", 888., 12574., 36.847, 2.602, 677., 
  1.984, "", "", "tests performed", "", "", "", "", "", "", "", "", "", 53.7, 
  341250., 3.404, 37.3, 14.431, 9.207, 46482.958, 0.2, 117.992, 5.31, 14.3, 
  15.2, "", 2.91, 82.99, 0.949}, {"ISL", "Europe", "Iceland", "2020-03-26", 
  802., 65., 67.429, 2., 0., 0.286, 2350.183, 190.476, 197.593, 5.861, 0., 
  0.837, 1.37, "", "", 20., 58.608, "", "", "", "", 998., 13572., 39.771, 
  2.925, 632., 1.852, "", "", "tests performed", "", "", "", "", "", "", "", 
  "", "", 53.7, 341250., 3.404, 37.3, 14.431, 9.207, 46482.958, 0.2, 117.992, 
  5.31, 14.3, 15.2, "", 2.91, 82.99, 0.949}, {"ISL", "Europe", "Iceland", 
  "2020-03-27", 890., 88., 68.714, 2., 0., 0.286, 2608.059, 257.875, 201.361, 
  5.861, 0., 0.837, 1.33, "", "", 20., 58.608, "", "", "", "", 1022., 14594., 
  42.766, 2.995, 695., 2.037, "", "", "tests performed", "", "", "", "", "", 
  "", "", "", "", 53.7, 341250., 3.404, 37.3, 14.431, 9.207, 46482.958, 0.2, 
  117.992, 5.31, 14.3, 15.2, "", 2.91, 82.99, 0.949}, 
 {"ISL", "Europe", "Iceland", "2020-03-28", 963., 73., 70., 2., 0., 0.143, 
  2821.978, 213.919, 205.128, 5.861, 0., 0.419, 1.28, "", "", 26., 76.19, "", 
  "", "", "", 849., 15443., 45.254, 2.488, 767., 2.248, "", "", 
  "tests performed", "", "", "", "", "", "", "", "", "", 53.7, 341250., 
  3.404, 37.3, 14.431, 9.207, 46482.958, 0.2, 117.992, 5.31, 14.3, 15.2, "", 
  2.91, 82.99, 0.949}, {"ISL", "Europe", "Iceland", "2020-03-29", 1020., 57., 
  64.571, 2., 0., 0.143, 2989.011, 167.033, 189.22, 5.861, 0., 0.419, 1.23, 
  "", "", 30., 87.912, "", "", "", "", 1000., 16443., 48.185, 2.93, 883., 
  2.588, "", "", "tests performed", "", "", "", "", "", "", "", "", "", 53.7, 
  341250., 3.404, 37.3, 14.431, 9.207, 46482.958, 0.2, 117.992, 5.31, 14.3, 
  15.2, "", 2.91, 82.99, 0.949}, {"ISL", "Europe", "Iceland", "2020-03-30", 
  1086., 66., 71.143, 2., 0., 0.143, 3182.418, 193.407, 208.477, 5.861, 0., 
  0.419, 1.18, "", "", 37., 108.425, "", "", "", "", 1420., 17863., 52.346, 
  4.161, 1021., 2.992, "", "", "tests performed", "", "", "", "", "", "", "", 
  "", "", 53.7, 341250., 3.404, 37.3, 14.431, 9.207, 46482.958, 0.2, 117.992, 
  5.31, 14.3, 15.2, "", 2.91, 82.99, 0.949}, {"ISL", "Europe", "Iceland", 
  "2020-03-31", 1135., 49., 69.571, 2., 0., 0., 3326.007, 143.59, 203.872, 
  5.861, 0., 0., 1.13, "", "", 40., 117.216, "", "", "", "", 1612., 19475., 
  57.07, 4.724, 1113., 3.262, "", "", "tests performed", "", "", "", "", "", 
  "", "", "", "", 53.7, 341250., 3.404, 37.3, 14.431, 9.207, 46482.958, 0.2, 
  117.992, 5.31, 14.3, 15.2, "", 2.91, 82.99, 0.949}, 
 {"ISL", "Europe", "Iceland", "2020-04-01", 1220., 85., 69., 2., 0., 0., 
  3575.092, 249.084, 202.198, 5.861, 0., 0., 1.08, "", "", 43., 126.007, "", 
  "", "", "", 1414., 20889., 61.213, 4.144, 1188., 3.481, "", "", 
  "tests performed", "", "", "", "", "", "", "", "", "", 53.7, 341250., 
  3.404, 37.3, 14.431, 9.207, 46482.958, 0.2, 117.992, 5.31, 14.3, 15.2, "", 
  2.91, 82.99, 0.949}, {"ISL", "Europe", "Iceland", "2020-04-02", 1319., 99., 
  73.857, 4., 2., 0.286, 3865.201, 290.11, 216.431, 11.722, 5.861, 0.837, 
  1.03, "", "", 44., 128.938, "", "", "", "", 1265., 22154., 64.92, 3.707, 
  1226., 3.593, "", "", "tests performed", "", "", "", "", "", "", "", "", 
  "", 53.7, 341250., 3.404, 37.3, 14.431, 9.207, 46482.958, 0.2, 117.992, 
  5.31, 14.3, 15.2, "", 2.91, 82.99, 0.949}, {"ISL", "Europe", "Iceland", 
  "2020-04-03", 1364., 45., 67.714, 4., 0., 0.286, 3997.07, 131.868, 198.43, 
  11.722, 0., 0.837, 0.98, "", "", 41., 120.147, "", "", "", "", 1445., 
  23599., 69.155, 4.234, 1286., 3.768, "", "", "tests performed", "", "", "", 
  "", "", "", "", "", "", 53.7, 341250., 3.404, 37.3, 14.431, 9.207, 
  46482.958, 0.2, 117.992, 5.31, 14.3, 15.2, "", 2.91, 82.99, 0.949}, 
 {"ISL", "Europe", "Iceland", "2020-04-04", 1417., 53., 64.857, 4., 0., 
  0.286, 4152.381, 155.311, 190.058, 11.722, 0., 0.837, 0.93, "", "", 37., 
  108.425, "", "", "", "", 1754., 25353., 74.295, 5.14, 1416., 4.149, "", "", 
  "tests performed", "", "", "", "", "", "", "", "", "", 53.7, 341250., 
  3.404, 37.3, 14.431, 9.207, 46482.958, 0.2, 117.992, 5.31, 14.3, 15.2, "", 
  2.91, 82.99, 0.949}, {"ISL", "Europe", "Iceland", "2020-04-05", 1486., 69., 
  66.571, 4., 0., 0.286, 4354.579, 202.198, 195.081, 11.722, 0., 0.837, 0.89, 
  "", "", 36., 105.495, "", "", "", "", 2486., 27839., 81.579, 7.285, 1628., 
  4.771, "", "", "tests performed", "", "", "", "", "", "", "", "", "", 53.7, 
  341250., 3.404, 37.3, 14.431, 9.207, 46482.958, 0.2, 117.992, 5.31, 14.3, 
  15.2, "", 2.91, 82.99, 0.949}, {"ISL", "Europe", "Iceland", "2020-04-06", 
  1562., 76., 68., 6., 2., 0.571, 4577.289, 222.711, 199.267, 17.582, 5.861, 
  1.675, 0.84, "", "", 38., 111.355, "", "", "", "", 1112., 28951., 84.838, 
  3.259, 1584., 4.642, "", "", "tests performed", "", "", "", "", "", "", "", 
  "", "", 53.7, 341250., 3.404, 37.3, 14.431, 9.207, 46482.958, 0.2, 117.992, 
  5.31, 14.3, 15.2, "", 2.91, 82.99, 0.949}, {"ISL", "Europe", "Iceland", 
  "2020-04-07", 1586., 24., 64.429, 6., 0., 0.571, 4647.619, 70.33, 188.802, 
  17.582, 0., 1.675, 0.77, "", "", 43., 126.007, "", "", "", "", 1955., 
  30906., 90.567, 5.729, 1633., 4.785, "", "", "tests performed", "", "", "", 
  "", "", "", "", "", "", 53.7, 341250., 3.404, 37.3, 14.431, 9.207, 
  46482.958, 0.2, 117.992, 5.31, 14.3, 15.2, "", 2.91, 82.99, 0.949}, 
 {"ISL", "Europe", "Iceland", "2020-04-08", 1616., 30., 56.571, 6., 0., 
  0.571, 4735.531, 87.912, 165.777, 17.582, 0., 1.675, 0.71, "", "", 40., 
  117.216, "", "", "", "", 1676., 32582., 95.478, 4.911, 1670., 4.894, "", 
  "", "tests performed", "", "", "", "", "", "", "", "", "", 53.7, 341250., 
  3.404, 37.3, 14.431, 9.207, 46482.958, 0.2, 117.992, 5.31, 14.3, 15.2, "", 
  2.91, 82.99, 0.949}, {"ISL", "Europe", "Iceland", "2020-04-09", 1648., 32., 
  47., 6., 0., 0.286, 4829.304, 93.773, 137.729, 17.582, 0., 0.837, 0.66, "", 
  "", 38., 111.355, "", "", "", "", 1502., 34084., 99.88, 4.401, 1704., 
  4.993, "", "", "tests performed", "", "", "", "", "", "", "", "", "", 53.7, 
  341250., 3.404, 37.3, 14.431, 9.207, 46482.958, 0.2, 117.992, 5.31, 14.3, 
  15.2, "", 2.91, 82.99, 0.949}, {"ISL", "Europe", "Iceland", "2020-04-10", 
  1675., 27., 44.429, 7., 1., 0.429, 4908.425, 79.121, 130.194, 20.513, 2.93, 
  1.256, 0.61, "", "", 38., 111.355, "", "", "", "", 510., 34594., 101.374, 
  1.495, 1571., 4.604, "", "", "tests performed", "", "", "", "", "", "", "", 
  "", "", 53.7, 341250., 3.404, 37.3, 14.431, 9.207, 46482.958, 0.2, 117.992, 
  5.31, 14.3, 15.2, "", 2.91, 82.99, 0.949}, {"ISL", "Europe", "Iceland", 
  "2020-04-11", 1689., 14., 38.857, 8., 1., 0.571, 4949.451, 41.026, 113.867, 
  23.443, 2.93, 1.675, 0.57, "", "", 40., 117.216, "", "", "", "", 618., 
  35212., 103.185, 1.811, 1408., 4.126, "", "", "tests performed", "", "", 
  "", "", "", "", "", "", "", 53.7, 341250., 3.404, 37.3, 14.431, 9.207, 
  46482.958, 0.2, 117.992, 5.31, 14.3, 15.2, "", 2.91, 82.99, 0.949}, 
 {"ISL", "Europe", "Iceland", "2020-04-12", 1701., 12., 30.714, 8., 0., 
  0.571, 4984.615, 35.165, 90.005, 23.443, 0., 1.675, 0.54, "", "", 40., 
  117.216, "", "", "", "", 235., 35447., 103.874, 0.689, 1087., 3.185, "", 
  "", "tests performed", "", "", "", "", "", "", "", "", "", 53.7, 341250., 
  3.404, 37.3, 14.431, 9.207, 46482.958, 0.2, 117.992, 5.31, 14.3, 15.2, "", 
  2.91, 82.99, 0.949}, {"ISL", "Europe", "Iceland", "2020-04-13", 1711., 10., 
  21.286, 8., 0., 0.286, 5013.919, 29.304, 62.376, 23.443, 0., 0.837, 0.51, 
  "", "", 35., 102.564, "", "", "", "", 851., 36298., 106.368, 2.494, 1050., 
  3.077, "", "", "tests performed", "", "", "", "", "", "", "", "", "", 53.7, 
  341250., 3.404, 37.3, 14.431, 9.207, 46482.958, 0.2, 117.992, 5.31, 14.3, 
  15.2, "", 2.91, 82.99, 0.949}, {"ISL", "Europe", "Iceland", "2020-04-14", 
  1720., 9., 19.143, 8., 0., 0.286, 5040.293, 26.374, 56.096, 23.443, 0., 
  0.837, 0.47, "", "", 31., 90.842, "", "", "", "", 1047., 37345., 109.436, 
  3.068, 920., 2.696, "", "", "tests performed", "", "", "", "", "", "", "", 
  "", "", 53.7, 341250., 3.404, 37.3, 14.431, 9.207, 46482.958, 0.2, 117.992, 
  5.31, 14.3, 15.2, "", 2.91, 82.99, 0.949}, {"ISL", "Europe", "Iceland", 
  "2020-04-15", 1727., 7., 15.857, 8., 0., 0.286, 5060.806, 20.513, 46.468, 
  23.443, 0., 0.837, 0.44, "", "", 33., 96.703, "", "", "", "", 818., 38163., 
  111.833, 2.397, 797., 2.336, "", "", "tests performed", "", "", "", "", "", 
  "", "", "", "", 53.7, 341250., 3.404, 37.3, 14.431, 9.207, 46482.958, 0.2, 
  117.992, 5.31, 14.3, 15.2, "", 2.91, 82.99, 0.949}, 
 {"ISL", "Europe", "Iceland", "2020-04-16", 1739., 12., 13., 8., 0., 0.286, 
  5095.971, 35.165, 38.095, 23.443, 0., 0.837, 0.42, "", "", 30., 87.912, "", 
  "", "", "", 1332., 39495., 115.736, 3.903, 773., 2.265, "", "", 
  "tests performed", "", "", "", "", "", "", "", "", "", 53.7, 341250., 
  3.404, 37.3, 14.431, 9.207, 46482.958, 0.2, 117.992, 5.31, 14.3, 15.2, "", 
  2.91, 82.99, 0.949}, {"ISL", "Europe", "Iceland", "2020-04-17", 1754., 15., 
  11.286, 9., 1., 0.286, 5139.927, 43.956, 33.072, 26.374, 2.93, 0.837, 0.41, 
  "", "", 27., 79.121, "", "", "", "", 1555., 41050., 120.293, 4.557, 922., 
  2.702, "", "", "tests performed", "", "", "", "", "", "", "", "", "", 53.7, 
  341250., 3.404, 37.3, 14.431, 9.207, 46482.958, 0.2, 117.992, 5.31, 14.3, 
  15.2, "", 2.91, 82.99, 0.949}, {"ISL", "Europe", "Iceland", "2020-04-18", 
  1760., 6., 10.143, 9., 0., 0.143, 5157.509, 17.582, 29.723, 26.374, 0., 
  0.419, 0.39, "", "", 28., 82.051, "", "", "", "", 1671., 42721., 125.19, 
  4.897, 1073., 3.144, "", "", "tests performed", "", "", "", "", "", "", "", 
  "", "", 53.7, 341250., 3.404, 37.3, 14.431, 9.207, 46482.958, 0.2, 117.992, 
  5.31, 14.3, 15.2, "", 2.91, 82.99, 0.949}, {"ISL", "Europe", "Iceland", 
  "2020-04-19", 1771., 11., 10., 9., 0., 0.143, 5189.744, 32.234, 29.304, 
  26.374, 0., 0.419, 0.38, "", "", 27., 79.121, "", "", "", "", 381., 43102., 
  126.306, 1.116, 1094., 3.206, "", "", "tests performed", "", "", "", "", 
  "", "", "", "", "", 53.7, 341250., 3.404, 37.3, 14.431, 9.207, 46482.958, 
  0.2, 117.992, 5.31, 14.3, 15.2, "", 2.91, 82.99, 0.949}, 
 {"ISL", "Europe", "Iceland", "2020-04-20", 1773., 2., 8.857, 10., 1., 0.286, 
  5195.604, 5.861, 25.955, 29.304, 2.93, 0.837, 0.36, "", "", 21., 61.538, 
  "", "", "", "", 688., 43790., 128.322, 2.016, 1070., 3.136, "", "", 
  "tests performed", "", "", "", "", "", "", "", "", "", 53.7, 341250., 
  3.404, 37.3, 14.431, 9.207, 46482.958, 0.2, 117.992, 5.31, 14.3, 15.2, "", 
  2.91, 82.99, 0.949}, {"ISL", "Europe", "Iceland", "2020-04-21", 1778., 5., 
  8.286, 10., 0., 0.286, 5210.256, 14.652, 24.28, 29.304, 0., 0.837, 0.33, 
  "", "", 18., 52.747, "", "", "", "", 637., 44427., 130.189, 1.867, 1012., 
  2.966, "", "", "tests performed", "", "", "", "", "", "", "", "", "", 53.7, 
  341250., 3.404, 37.3, 14.431, 9.207, 46482.958, 0.2, 117.992, 5.31, 14.3, 
  15.2, "", 2.91, 82.99, 0.949}, {"ISL", "Europe", "Iceland", "2020-04-22", 
  1785., 7., 8.286, 10., 0., 0.286, 5230.769, 20.513, 24.28, 29.304, 0., 
  0.837, 0.31, "", "", 15., 43.956, "", "", "", "", 625., 45052., 132.021, 
  1.832, 984., 2.884, "", "", "tests performed", "", "", "", "", "", "", "", 
  "", "", 53.7, 341250., 3.404, 37.3, 14.431, 9.207, 46482.958, 0.2, 117.992, 
  5.31, 14.3, 15.2, "", 2.91, 82.99, 0.949}, {"ISL", "Europe", "Iceland", 
  "2020-04-23", 1789., 4., 7.143, 10., 0., 0.286, 5242.491, 11.722, 20.931, 
  29.304, 0., 0.837, 0.29, "", "", 15., 43.956, "", "", "", "", 193., 45245., 
  132.586, 0.566, 821., 2.406, "", "", "tests performed", "", "", "", "", "", 
  "", "", "", "", 53.7, 341250., 3.404, 37.3, 14.431, 9.207, 46482.958, 0.2, 
  117.992, 5.31, 14.3, 15.2, "", 2.91, 82.99, 0.949}, 
 {"ISL", "Europe", "Iceland", "2020-04-24", 1789., 0., 5., 10., 0., 0.143, 
  5242.491, 0., 14.652, 29.304, 0., 0.419, 0.27, "", "", 14., 41.026, "", "", 
  "", "", 685., 45930., 134.593, 2.007, 697., 2.042, "", "", 
  "tests performed", "", "", "", "", "", "", "", "", "", 53.7, 341250., 
  3.404, 37.3, 14.431, 9.207, 46482.958, 0.2, 117.992, 5.31, 14.3, 15.2, "", 
  2.91, 82.99, 0.949}, {"ISL", "Europe", "Iceland", "2020-04-25", 1790., 1., 
  4.286, 10., 0., 0.143, 5245.421, 2.93, 12.559, 29.304, 0., 0.419, 0.26, "", 
  "", 14., 41.026, "", "", "", "", 381., 46311., 135.71, 1.116, 513., 1.503, 
  "", "", "tests performed", "", "", "", "", "", "", "", "", "", 53.7, 
  341250., 3.404, 37.3, 14.431, 9.207, 46482.958, 0.2, 117.992, 5.31, 14.3, 
  15.2, "", 2.91, 82.99, 0.949}, {"ISL", "Europe", "Iceland", "2020-04-26", 
  1792., 2., 3., 10., 0., 0.143, 5251.282, 5.861, 8.791, 29.304, 0., 0.419, 
  0.26, "", "", 13., 38.095, "", "", "", "", 25., 46336., 135.783, 0.073, 
  462., 1.354, "", "", "tests performed", "", "", "", "", "", "", "", "", "", 
  53.7, 341250., 3.404, 37.3, 14.431, 9.207, 46482.958, 0.2, 117.992, 5.31, 
  14.3, 15.2, "", 2.91, 82.99, 0.949}, {"ISL", "Europe", "Iceland", 
  "2020-04-27", 1792., 0., 2.714, 10., 0., 0., 5251.282, 0., 7.954, 29.304, 
  0., 0., 0.25, "", "", 10., 29.304, "", "", "", "", 688., 47024., 137.799, 
  2.016, 462., 1.354, "", "", "tests performed", "", "", "", "", "", "", "", 
  "", "", 53.7, 341250., 3.404, 37.3, 14.431, 9.207, 46482.958, 0.2, 117.992, 
  5.31, 14.3, 15.2, "", 2.91, 82.99, 0.949}, {"ISL", "Europe", "Iceland", 
  "2020-04-28", 1795., 3., 2.429, 10., 0., 0., 5260.073, 8.791, 7.117, 
  29.304, 0., 0., 0.24, "", "", 8., 23.443, "", "", "", "", 508., 47532., 
  139.288, 1.489, 444., 1.301, "", "", "tests performed", "", "", "", "", "", 
  "", "", "", "", 53.7, 341250., 3.404, 37.3, 14.431, 9.207, 46482.958, 0.2, 
  117.992, 5.31, 14.3, 15.2, "", 2.91, 82.99, 0.949}, 
 {"ISL", "Europe", "Iceland", "2020-04-29", 1797., 2., 1.714, 10., 0., 0., 
  5265.934, 5.861, 5.024, 29.304, 0., 0., 0.22, "", "", 6., 17.582, "", "", 
  "", "", 840., 48372., 141.749, 2.462, 474., 1.389, "", "", 
  "tests performed", "", "", "", "", "", "", "", "", "", 53.7, 341250., 
  3.404, 37.3, 14.431, 9.207, 46482.958, 0.2, 117.992, 5.31, 14.3, 15.2, "", 
  2.91, 82.99, 0.949}, {"ISL", "Europe", "Iceland", "2020-04-30", 1797., 0., 
  1.143, 10., 0., 0., 5265.934, 0., 3.349, 29.304, 0., 0., 0.21, "", "", 5., 
  14.652, "", "", "", "", 722., 49094., 143.865, 2.116, 550., 1.612, "", "", 
  "tests performed", "", "", "", "", "", "", "", "", "", 53.7, 341250., 
  3.404, 37.3, 14.431, 9.207, 46482.958, 0.2, 117.992, 5.31, 14.3, 15.2, "", 
  2.91, 82.99, 0.949}, {"ISL", "Europe", "Iceland", "2020-05-01", 1798., 1., 
  1.286, 10., 0., 0., 5268.864, 2.93, 3.768, 29.304, 0., 0., 0.21, "", "", 
  6., 17.582, "", "", "", "", 867., 49961., 146.406, 2.541, 576., 1.688, "", 
  "", "tests performed", "", "", "", "", "", "", "", "", "", 53.7, 341250., 
  3.404, 37.3, 14.431, 9.207, 46482.958, 0.2, 117.992, 5.31, 14.3, 15.2, "", 
  2.91, 82.99, 0.949}, {"ISL", "Europe", "Iceland", "2020-05-02", 1798., 0., 
  1.143, 10., 0., 0., 5268.864, 0., 3.349, 29.304, 0., 0., 0.21, "", "", 6., 
  17.582, "", "", "", "", 404., 50365., 147.59, 1.184, 579., 1.697, "", "", 
  "tests performed", "", "", "", "", "", "", "", "", "", 53.7, 341250., 
  3.404, 37.3, 14.431, 9.207, 46482.958, 0.2, 117.992, 5.31, 14.3, 15.2, "", 
  2.91, 82.99, 0.949}, {"ISL", "Europe", "Iceland", "2020-05-03", 1799., 1., 
  1., 10., 0., 0., 5271.795, 2.93, 2.93, 29.304, 0., 0., 0.22, "", "", 5., 
  14.652, "", "", "", "", 71., 50436., 147.798, 0.208, 586., 1.717, "", "", 
  "tests performed", "", "", "", "", "", "", "", "", "", 53.7, 341250., 
  3.404, 37.3, 14.431, 9.207, 46482.958, 0.2, 117.992, 5.31, 14.3, 15.2, "", 
  2.91, 82.99, 0.949}, {"ISL", "Europe", "Iceland", "2020-05-04", 1799., 0., 
  1., 10., 0., 0., 5271.795, 0., 2.93, 29.304, 0., 0., 0.22, "", "", 3., 
  8.791, "", "", "", "", 868., 51304., 150.341, 2.544, 611., 1.79, "", "", 
  "tests performed", "", "", "", "", "", "", "", "", "", 50., 341250., 3.404, 
  37.3, 14.431, 9.207, 46482.958, 0.2, 117.992, 5.31, 14.3, 15.2, "", 2.91, 
  82.99, 0.949}, {"ISL", "Europe", "Iceland", "2020-05-05", 1799., 0., 0.571, 
  10., 0., 0., 5271.795, 0., 1.675, 29.304, 0., 0., 0.22, "", "", 3., 8.791, 
  "", "", "", "", 318., 51622., 151.273, 0.932, 584., 1.711, "", "", 
  "tests performed", "", "", "", "", "", "", "", "", "", 50., 341250., 3.404, 
  37.3, 14.431, 9.207, 46482.958, 0.2, 117.992, 5.31, 14.3, 15.2, "", 2.91, 
  82.99, 0.949}, {"ISL", "Europe", "Iceland", "2020-05-06", 1799., 0., 0.286, 
  10., 0., 0., 5271.795, 0., 0.837, 29.304, 0., 0., 0.22, "", "", 3., 8.791, 
  "", "", "", "", 620., 52242., 153.09, 1.817, 553., 1.621, "", "", 
  "tests performed", "", "", "", "", "", "", "", "", "", 50., 341250., 3.404, 
  37.3, 14.431, 9.207, 46482.958, 0.2, 117.992, 5.31, 14.3, 15.2, "", 2.91, 
  82.99, 0.949}, {"ISL", "Europe", "Iceland", "2020-05-07", 1801., 2., 0.571, 
  10., 0., 0., 5277.656, 5.861, 1.675, 29.304, 0., 0., 0.23, "", "", 2., 
  5.861, "", "", "", "", 462., 52704., 154.444, 1.354, 516., 1.512, "", "", 
  "tests performed", "", "", "", "", "", "", "", "", "", 50., 341250., 3.404, 
  37.3, 14.431, 9.207, 46482.958, 0.2, 117.992, 5.31, 14.3, 15.2, "", 2.91, 
  82.99, 0.949}, {"ISL", "Europe", "Iceland", "2020-05-08", 1801., 0., 0.429, 
  10., 0., 0., 5277.656, 0., 1.256, 29.304, 0., 0., 0.23, "", "", 2., 5.861, 
  "", "", "", "", 515., 53219., 155.953, 1.509, 465., 1.363, "", "", 
  "tests performed", "", "", "", "", "", "", "", "", "", 50., 341250., 3.404, 
  37.3, 14.431, 9.207, 46482.958, 0.2, 117.992, 5.31, 14.3, 15.2, "", 2.91, 
  82.99, 0.949}, {"ISL", "Europe", "Iceland", "2020-05-09", 1801., 0., 0.429, 
  10., 0., 0., 5277.656, 0., 1.256, 29.304, 0., 0., 0.24, "", "", 2., 5.861, 
  "", "", "", "", 935., 54154., 158.693, 2.74, 541., 1.585, "", "", 
  "tests performed", "", "", "", "", "", "", "", "", "", 50., 341250., 3.404, 
  37.3, 14.431, 9.207, 46482.958, 0.2, 117.992, 5.31, 14.3, 15.2, "", 2.91, 
  82.99, 0.949}, {"ISL", "Europe", "Iceland", "2020-05-10", 1801., 0., 0.286, 
  10., 0., 0., 5277.656, 0., 0.837, 29.304, 0., 0., 0.25, "", "", 2., 5.861, 
  "", "", "", "", 18., 54172., 158.746, 0.053, 534., 1.565, "", "", 
  "tests performed", "", "", "", "", "", "", "", "", "", 50., 341250., 3.404, 
  37.3, 14.431, 9.207, 46482.958, 0.2, 117.992, 5.31, 14.3, 15.2, "", 2.91, 
  82.99, 0.949}, {"ISL", "Europe", "Iceland", "2020-05-11", 1801., 0., 0.286, 
  10., 0., 0., 5277.656, 0., 0.837, 29.304, 0., 0., 0.27, "", "", 2., 5.861, 
  "", "", "", "", 578., 54750., 160.44, 1.694, 492., 1.442, "", "", 
  "tests performed", "", "", "", "", "", "", "", "", "", 50., 341250., 3.404, 
  37.3, 14.431, 9.207, 46482.958, 0.2, 117.992, 5.31, 14.3, 15.2, "", 2.91, 
  82.99, 0.949}, {"ISL", "Europe", "Iceland", "2020-05-12", 1801., 0., 0.286, 
  10., 0., 0., 5277.656, 0., 0.837, 29.304, 0., 0., 0.28, "", "", 1., 2.93, 
  "", "", "", "", 284., 55034., 161.272, 0.832, 487., 1.427, "", "", 
  "tests performed", "", "", "", "", "", "", "", "", "", 50., 341250., 3.404, 
  37.3, 14.431, 9.207, 46482.958, 0.2, 117.992, 5.31, 14.3, 15.2, "", 2.91, 
  82.99, 0.949}, {"ISL", "Europe", "Iceland", "2020-05-13", 1802., 1., 0.429, 
  10., 0., 0., 5280.586, 2.93, 1.256, 29.304, 0., 0., 0.3, "", "", 1., 2.93, 
  "", "", "", "", 551., 55585., 162.886, 1.615, 478., 1.401, "", "", 
  "tests performed", "", "", "", "", "", "", "", "", "", 50., 341250., 3.404, 
  37.3, 14.431, 9.207, 46482.958, 0.2, 117.992, 5.31, 14.3, 15.2, "", 2.91, 
  82.99, 0.949}, {"ISL", "Europe", "Iceland", "2020-05-14", 1802., 0., 0.143, 
  10., 0., 0., 5280.586, 0., 0.419, 29.304, 0., 0., 0.31, "", "", 0., 0., "", 
  "", "", "", 593., 56178., 164.624, 1.738, 496., 1.453, "", "", 
  "tests performed", "", "", "", "", "", "", "", "", "", 50., 341250., 3.404, 
  37.3, 14.431, 9.207, 46482.958, 0.2, 117.992, 5.31, 14.3, 15.2, "", 2.91, 
  82.99, 0.949}, {"ISL", "Europe", "Iceland", "2020-05-15", 1802., 0., 0.143, 
  10., 0., 0., 5280.586, 0., 0.419, 29.304, 0., 0., 0.33, "", "", 0., 0., "", 
  "", "", "", 523., 56701., 166.157, 1.533, 497., 1.456, "", "", 
  "tests performed", "", "", "", "", "", "", "", "", "", 50., 341250., 3.404, 
  37.3, 14.431, 9.207, 46482.958, 0.2, 117.992, 5.31, 14.3, 15.2, "", 2.91, 
  82.99, 0.949}, {"ISL", "Europe", "Iceland", "2020-05-16", 1802., 0., 0.143, 
  10., 0., 0., 5280.586, 0., 0.419, 29.304, 0., 0., 0.35, "", "", 0., 0., "", 
  "", "", "", 133., 56834., 166.547, 0.39, 383., 1.122, "", "", 
  "tests performed", "", "", "", "", "", "", "", "", "", 50., 341250., 3.404, 
  37.3, 14.431, 9.207, 46482.958, 0.2, 117.992, 5.31, 14.3, 15.2, "", 2.91, 
  82.99, 0.949}, {"ISL", "Europe", "Iceland", "2020-05-17", 1802., 0., 0.143, 
  10., 0., 0., 5280.586, 0., 0.419, 29.304, 0., 0., 0.39, "", "", 0., 0., "", 
  "", "", "", 7., 56841., 166.567, 0.021, 381., 1.116, "", "", 
  "tests performed", "", "", "", "", "", "", "", "", "", 50., 341250., 3.404, 
  37.3, 14.431, 9.207, 46482.958, 0.2, 117.992, 5.31, 14.3, 15.2, "", 2.91, 
  82.99, 0.949}, {"ISL", "Europe", "Iceland", "2020-05-18", 1802., 0., 0.143, 
  10., 0., 0., 5280.586, 0., 0.419, 29.304, 0., 0., 0.43, "", "", 0., 0., "", 
  "", "", "", 305., 57146., 167.461, 0.894, 342., 1.002, "", "", 
  "tests performed", "", "", "", "", "", "", "", "", "", 50., 341250., 3.404, 
  37.3, 14.431, 9.207, 46482.958, 0.2, 117.992, 5.31, 14.3, 15.2, "", 2.91, 
  82.99, 0.949}, {"ISL", "Europe", "Iceland", "2020-05-19", 1802., 0., 0.143, 
  10., 0., 0., 5280.586, 0., 0.419, 29.304, 0., 0., 0.48, "", "", 0., 0., "", 
  "", "", "", 441., 57587., 168.753, 1.292, 365., 1.07, "", "", 
  "tests performed", "", "", "", "", "", "", "", "", "", 50., 341250., 3.404, 
  37.3, 14.431, 9.207, 46482.958, 0.2, 117.992, 5.31, 14.3, 15.2, "", 2.91, 
  82.99, 0.949}, {"ISL", "Europe", "Iceland", "2020-05-20", 1803., 1., 0.143, 
  10., 0., 0., 5283.516, 2.93, 0.419, 29.304, 0., 0., 0.53, "", "", 0., 0., 
  "", "", "", "", 597., 58184., 170.503, 1.749, 371., 1.087, "", "", 
  "tests performed", "", "", "", "", "", "", "", "", "", 50., 341250., 3.404, 
  37.3, 14.431, 9.207, 46482.958, 0.2, 117.992, 5.31, 14.3, 15.2, "", 2.91, 
  82.99, 0.949}, {"ISL", "Europe", "Iceland", "2020-05-21", 1803., 0., 0.143, 
  10., 0., 0., 5283.516, 0., 0.419, 29.304, 0., 0., 0.55, "", "", 0., 0., "", 
  "", "", "", 70., 58254., 170.708, 0.205, 297., 0.87, "", "", 
  "tests performed", "", "", "", "", "", "", "", "", "", 50., 341250., 3.404, 
  37.3, 14.431, 9.207, 46482.958, 0.2, 117.992, 5.31, 14.3, 15.2, "", 2.91, 
  82.99, 0.949}, {"ISL", "Europe", "Iceland", "2020-05-22", 1803., 0., 0.143, 
  10., 0., 0., 5283.516, 0., 0.419, 29.304, 0., 0., 0.59, "", "", 0., 0., "", 
  "", "", "", 491., 58745., 172.147, 1.439, 292., 0.856, "", "", 
  "tests performed", "", "", "", "", "", "", "", "", "", 50., 341250., 3.404, 
  37.3, 14.431, 9.207, 46482.958, 0.2, 117.992, 5.31, 14.3, 15.2, "", 2.91, 
  82.99, 0.949}, {"ISL", "Europe", "Iceland", "2020-05-23", 1804., 1., 0.286, 
  10., 0., 0., 5286.447, 2.93, 0.837, 29.304, 0., 0., 0.63, "", "", 0., 0., 
  "", "", "", "", 58., 58803., 172.316, 0.17, 281., 0.823, "", "", 
  "tests performed", "", "", "", "", "", "", "", "", "", 50., 341250., 3.404, 
  37.3, 14.431, 9.207, 46482.958, 0.2, 117.992, 5.31, 14.3, 15.2, "", 2.91, 
  82.99, 0.949}, {"ISL", "Europe", "Iceland", "2020-05-24", 1804., 0., 0.286, 
  10., 0., 0., 5286.447, 0., 0.837, 29.304, 0., 0., 0.63, "", "", 0., 0., "", 
  "", "", "", 12., 58815., 172.352, 0.035, 282., 0.826, "", "", 
  "tests performed", "", "", "", "", "", "", "", "", "", 50., 341250., 3.404, 
  37.3, 14.431, 9.207, 46482.958, 0.2, 117.992, 5.31, 14.3, 15.2, "", 2.91, 
  82.99, 0.949}, {"ISL", "Europe", "Iceland", "2020-05-25", 1804., 0., 0.286, 
  10., 0., 0., 5286.447, 0., 0.837, 29.304, 0., 0., 0.64, "", "", 0., 0., "", 
  "", "", "", 231., 59046., 173.029, 0.677, 271., 0.794, "", "", 
  "tests performed", "", "", "", "", "", "", "", "", "", 39.81, 341250., 
  3.404, 37.3, 14.431, 9.207, 46482.958, 0.2, 117.992, 5.31, 14.3, 15.2, "", 
  2.91, 82.99, 0.949}, {"ISL", "Europe", "Iceland", "2020-05-26", 1804., 0., 
  0.286, 10., 0., 0., 5286.447, 0., 0.837, 29.304, 0., 0., 0.65, "", "", 0., 
  0., "", "", "", "", 526., 59572., 174.57, 1.541, 284., 0.832, "", "", 
  "tests performed", "", "", "", "", "", "", "", "", "", 39.81, 341250., 
  3.404, 37.3, 14.431, 9.207, 46482.958, 0.2, 117.992, 5.31, 14.3, 15.2, "", 
  2.91, 82.99, 0.949}, {"ISL", "Europe", "Iceland", "2020-05-27", 1805., 1., 
  0.286, 10., 0., 0., 5289.377, 2.93, 0.837, 29.304, 0., 0., 0.68, "", "", 
  0., 0., "", "", "", "", 528., 60100., 176.117, 1.547, 274., 0.803, "", "", 
  "tests performed", "", "", "", "", "", "", "", "", "", 39.81, 341250., 
  3.404, 37.3, 14.431, 9.207, 46482.958, 0.2, 117.992, 5.31, 14.3, 15.2, "", 
  2.91, 82.99, 0.949}, {"ISL", "Europe", "Iceland", "2020-05-28", 1805., 0., 
  0.286, 10., 0., 0., 5289.377, 0., 0.837, 29.304, 0., 0., 0.65, "", "", 0., 
  0., "", "", "", "", 350., 60450., 177.143, 1.026, 314., 0.92, "", "", 
  "tests performed", "", "", "", "", "", "", "", "", "", 39.81, 341250., 
  3.404, 37.3, 14.431, 9.207, 46482.958, 0.2, 117.992, 5.31, 14.3, 15.2, "", 
  2.91, 82.99, 0.949}, {"ISL", "Europe", "Iceland", "2020-05-29", 1805., 0., 
  0.286, 10., 0., 0., 5289.377, 0., 0.837, 29.304, 0., 0., 0.64, "", "", 0., 
  0., "", "", "", "", 534., 60984., 178.708, 1.565, 320., 0.938, "", "", 
  "tests performed", "", "", "", "", "", "", "", "", "", 39.81, 341250., 
  3.404, 37.3, 14.431, 9.207, 46482.958, 0.2, 117.992, 5.31, 14.3, 15.2, "", 
  2.91, 82.99, 0.949}, {"ISL", "Europe", "Iceland", "2020-05-30", 1806., 1., 
  0.286, 10., 0., 0., 5292.308, 2.93, 0.837, 29.304, 0., 0., 0.64, "", "", 
  0., 0., "", "", "", "", 97., 61081., 178.992, 0.284, 325., 0.952, "", "", 
  "tests performed", "", "", "", "", "", "", "", "", "", 39.81, 341250., 
  3.404, 37.3, 14.431, 9.207, 46482.958, 0.2, 117.992, 5.31, 14.3, 15.2, "", 
  2.91, 82.99, 0.949}, {"ISL", "Europe", "Iceland", "2020-05-31", 1806., 0., 
  0.286, 10., 0., 0., 5292.308, 0., 0.837, 29.304, 0., 0., 0.58, "", "", 0., 
  0., "", "", "", "", 16., 61097., 179.039, 0.047, 326., 0.955, "", "", 
  "tests performed", "", "", "", "", "", "", "", "", "", 39.81, 341250., 
  3.404, 37.3, 14.431, 9.207, 46482.958, 0.2, 117.992, 5.31, 14.3, 15.2, "", 
  2.91, 82.99, 0.949}, {"ISL", "Europe", "Iceland", "2020-06-01", 1806., 0., 
  0.286, 10., 0., 0., 5292.308, 0., 0.837, 29.304, 0., 0., 0.53, "", "", 0., 
  0., "", "", "", "", 18., 61115., 179.092, 0.053, 296., 0.867, "", "", 
  "tests performed", "", "", "", "", "", "", "", "", "", 39.81, 341250., 
  3.404, 37.3, 14.431, 9.207, 46482.958, 0.2, 117.992, 5.31, 14.3, 15.2, "", 
  2.91, 82.99, 0.949}, {"ISL", "Europe", "Iceland", "2020-06-02", 1806., 0., 
  0.286, 10., 0., 0., 5292.308, 0., 0.837, 29.304, 0., 0., 0.48, "", "", 0., 
  0., "", "", "", "", 199., 61314., 179.675, 0.583, 249., 0.73, "", "", 
  "tests performed", "", "", "", "", "", "", "", "", "", 39.81, 341250., 
  3.404, 37.3, 14.431, 9.207, 46482.958, 0.2, 117.992, 5.31, 14.3, 15.2, "", 
  2.91, 82.99, 0.949}, {"ISL", "Europe", "Iceland", "2020-06-03", 1806., 0., 
  0.143, 10., 0., 0., 5292.308, 0., 0.419, 29.304, 0., 0., 0.44, "", "", 0., 
  0., "", "", "", "", 325., 61639., 180.627, 0.952, 220., 0.645, "", "", 
  "tests performed", "", "", "", "", "", "", "", "", "", 39.81, 341250., 
  3.404, 37.3, 14.431, 9.207, 46482.958, 0.2, 117.992, 5.31, 14.3, 15.2, "", 
  2.91, 82.99, 0.949}, {"ISL", "Europe", "Iceland", "2020-06-04", 1806., 0., 
  0.143, 10., 0., 0., 5292.308, 0., 0.419, 29.304, 0., 0., 0.42, "", "", 0., 
  0., "", "", "", "", 550., 62189., 182.239, 1.612, 248., 0.727, "", "", 
  "tests performed", "", "", "", "", "", "", "", "", "", 39.81, 341250., 
  3.404, 37.3, 14.431, 9.207, 46482.958, 0.2, 117.992, 5.31, 14.3, 15.2, "", 
  2.91, 82.99, 0.949}, {"ISL", "Europe", "Iceland", "2020-06-05", 1806., 0., 
  0.143, 10., 0., 0., 5292.308, 0., 0.419, 29.304, 0., 0., 0.42, "", "", 0., 
  0., "", "", "", "", 538., 62727., 183.815, 1.577, 249., 0.73, "", "", 
  "tests performed", "", "", "", "", "", "", "", "", "", 39.81, 341250., 
  3.404, 37.3, 14.431, 9.207, 46482.958, 0.2, 117.992, 5.31, 14.3, 15.2, "", 
  2.91, 82.99, 0.949}, {"ISL", "Europe", "Iceland", "2020-06-06", 1806., 0., 
  0., 10., 0., 0., 5292.308, 0., 0., 29.304, 0., 0., 0.42, "", "", 0., 0., 
  "", "", "", "", 27., 62754., 183.895, 0.079, 239., 0.7, "", "", 
  "tests performed", "", "", "", "", "", "", "", "", "", 39.81, 341250., 
  3.404, 37.3, 14.431, 9.207, 46482.958, 0.2, 117.992, 5.31, 14.3, 15.2, "", 
  2.91, 82.99, 0.949}, {"ISL", "Europe", "Iceland", "2020-06-07", 1807., 1., 
  0.143, 10., 0., 0., 5295.238, 2.93, 0.419, 29.304, 0., 0., 0.44, "", "", 
  0., 0., "", "", "", "", 7., 62761., 183.915, 0.021, 238., 0.697, "", "", 
  "tests performed", "", "", "", "", "", "", "", "", "", 39.81, 341250., 
  3.404, 37.3, 14.431, 9.207, 46482.958, 0.2, 117.992, 5.31, 14.3, 15.2, "", 
  2.91, 82.99, 0.949}, {"ISL", "Europe", "Iceland", "2020-06-08", 1807., 0., 
  0.143, 10., 0., 0., 5295.238, 0., 0.419, 29.304, 0., 0., 0.45, "", "", 0., 
  0., "", "", "", "", 68., 62829., 184.114, 0.199, 245., 0.718, "", "", 
  "tests performed", "", "", "", "", "", "", "", "", "", 39.81, 341250., 
  3.404, 37.3, 14.431, 9.207, 46482.958, 0.2, 117.992, 5.31, 14.3, 15.2, "", 
  2.91, 82.99, 0.949}, {"ISL", "Europe", "Iceland", "2020-06-09", 1807., 0., 
  0.143, 10., 0., 0., 5295.238, 0., 0.419, 29.304, 0., 0., 0.47, "", "", 0., 
  0., "", "", "", "", 41., 62870., 184.234, 0.12, 222., 0.651, "", "", 
  "tests performed", "", "", "", "", "", "", "", "", "", 39.81, 341250., 
  3.404, 37.3, 14.431, 9.207, 46482.958, 0.2, 117.992, 5.31, 14.3, 15.2, "", 
  2.91, 82.99, 0.949}, {"ISL", "Europe", "Iceland", "2020-06-10", 1807., 0., 
  0.143, 10., 0., 0., 5295.238, 0., 0.419, 29.304, 0., 0., 0.5, "", "", 0., 
  0., "", "", "", "", 65., 62935., 184.425, 0.19, 185., 0.542, "", "", 
  "tests performed", "", "", "", "", "", "", "", "", "", 39.81, 341250., 
  3.404, 37.3, 14.431, 9.207, 46482.958, 0.2, 117.992, 5.31, 14.3, 15.2, "", 
  2.91, 82.99, 0.949}, {"ISL", "Europe", "Iceland", "2020-06-11", 1807., 0., 
  0.143, 10., 0., 0., 5295.238, 0., 0.419, 29.304, 0., 0., 0.55, "", "", 0., 
  0., "", "", "", "", 69., 63004., 184.627, 0.202, 116., 0.34, "", "", 
  "tests performed", "", "", "", "", "", "", "", "", "", 39.81, 341250., 
  3.404, 37.3, 14.431, 9.207, 46482.958, 0.2, 117.992, 5.31, 14.3, 15.2, "", 
  2.91, 82.99, 0.949}, {"ISL", "Europe", "Iceland", "2020-06-12", 1807., 0., 
  0.143, 10., 0., 0., 5295.238, 0., 0.419, 29.304, 0., 0., 0.62, "", "", 0., 
  0., "", "", "", "", 79., 63083., 184.859, 0.232, 51., 0.149, "", "", 
  "tests performed", "", "", "", "", "", "", "", "", "", 39.81, 341250., 
  3.404, 37.3, 14.431, 9.207, 46482.958, 0.2, 117.992, 5.31, 14.3, 15.2, "", 
  2.91, 82.99, 0.949}, {"ISL", "Europe", "Iceland", "2020-06-13", 1808., 1., 
  0.286, 10., 0., 0., 5298.168, 2.93, 0.837, 29.304, 0., 0., 0.7, "", "", 0., 
  0., "", "", "", "", 60., 63143., 185.034, 0.176, 56., 0.164, "", "", 
  "tests performed", "", "", "", "", "", "", "", "", "", 39.81, 341250., 
  3.404, 37.3, 14.431, 9.207, 46482.958, 0.2, 117.992, 5.31, 14.3, 15.2, "", 
  2.91, 82.99, 0.949}, {"ISL", "Europe", "Iceland", "2020-06-14", 1810., 2., 
  0.429, 10., 0., 0., 5304.029, 5.861, 1.256, 29.304, 0., 0., 0.79, "", "", 
  0., 0., "", "", "", "", 14., 63157., 185.075, 0.041, 57., 0.167, "", "", 
  "tests performed", "", "", "", "", "", "", "", "", "", 39.81, 341250., 
  3.404, 37.3, 14.431, 9.207, 46482.958, 0.2, 117.992, 5.31, 14.3, 15.2, "", 
  2.91, 82.99, 0.949}, {"ISL", "Europe", "Iceland", "2020-06-15", 1811., 1., 
  0.571, 10., 0., 0., 5306.96, 2.93, 1.675, 29.304, 0., 0., 0.87, "", "", 0., 
  0., "", "", "", "", 27., 63184., 185.155, 0.079, 51., 0.149, "", "", 
  "tests performed", "", "", "", "", "", "", "", "", "", 39.81, 341250., 
  3.404, 37.3, 14.431, 9.207, 46482.958, 0.2, 117.992, 5.31, 14.3, 15.2, "", 
  2.91, 82.99, 0.949}, {"ISL", "Europe", "Iceland", "2020-06-16", 1812., 1., 
  0.714, 10., 0., 0., 5309.89, 2.93, 2.093, 29.304, 0., 0., 0.92, "", "", 0., 
  0., "", "", "", "", 176., 63360., 185.67, 0.516, 70., 0.205, "", "", 
  "tests performed", "", "", "", "", "", "", "", "", "", 39.81, 341250., 
  3.404, 37.3, 14.431, 9.207, 46482.958, 0.2, 117.992, 5.31, 14.3, 15.2, "", 
  2.91, 82.99, 0.949}, {"ISL", "Europe", "Iceland", "2020-06-17", 1812., 0., 
  0.714, 10., 0., 0., 5309.89, 0., 2.093, 29.304, 0., 0., 0.95, "", "", 4., 
  11.722, "", "", "", "", 68., 63428., 185.87, 0.199, 70., 0.205, "", "", 
  "tests performed", "", "", "", "", "", "", "", "", "", 39.81, 341250., 
  3.404, 37.3, 14.431, 9.207, 46482.958, 0.2, 117.992, 5.31, 14.3, 15.2, "", 
  2.91, 82.99, 0.949}, {"ISL", "Europe", "Iceland", "2020-06-18", 1814., 2., 
  1., 10., 0., 0., 5315.751, 5.861, 2.93, 29.304, 0., 0., 1.01, "", "", 4., 
  11.722, "", "", "", "", 39., 63467., 185.984, 0.114, 66., 0.193, "", "", 
  "tests performed", "", "", "", "", "", "", "", "", "", 39.81, 341250., 
  3.404, 37.3, 14.431, 9.207, 46482.958, 0.2, 117.992, 5.31, 14.3, 15.2, "", 
  2.91, 82.99, 0.949}, {"ISL", "Europe", "Iceland", "2020-06-19", 1815., 1., 
  1.143, 10., 0., 0., 5318.681, 2.93, 3.349, 29.304, 0., 0., 1.01, "", "", 
  5., 14.652, "", "", "", "", 109., 63576., 186.303, 0.319, 70., 0.205, "", 
  "", "tests performed", "", "", "", "", "", "", "", "", "", 39.81, 341250., 
  3.404, 37.3, 14.431, 9.207, 46482.958, 0.2, 117.992, 5.31, 14.3, 15.2, "", 
  2.91, 82.99, 0.949}, {"ISL", "Europe", "Iceland", "2020-06-20", 1815., 0., 
  1., 10., 0., 0., 5318.681, 0., 2.93, 29.304, 0., 0., 1., "", "", 4., 
  11.722, "", "", "", "", 64., 63640., 186.491, 0.188, 71., 0.208, "", "", 
  "tests performed", "", "", "", "", "", "", "", "", "", 39.81, 341250., 
  3.404, 37.3, 14.431, 9.207, 46482.958, 0.2, 117.992, 5.31, 14.3, 15.2, "", 
  2.91, 82.99, 0.949}, {"ISL", "Europe", "Iceland", "2020-06-21", 1815., 0., 
  0.714, 10., 0., 0., 5318.681, 0., 2.093, 29.304, 0., 0., 1.02, "", "", 0., 
  0., "", "", "", "", 17., 63657., 186.541, 0.05, 71., 0.208, "", "", 
  "tests performed", "", "", "", "", "", "", "", "", "", 39.81, 341250., 
  3.404, 37.3, 14.431, 9.207, 46482.958, 0.2, 117.992, 5.31, 14.3, 15.2, "", 
  2.91, 82.99, 0.949}, {"ISL", "Europe", "Iceland", "2020-06-22", 1815., 0., 
  0.571, 10., 0., 0., 5318.681, 0., 1.675, 29.304, 0., 0., 1.05, "", "", 0., 
  0., "", "", "", "", 44., 63701., 186.67, 0.129, 74., 0.217, "", "", 
  "tests performed", "", "", "", "", "", "", "", "", "", 39.81, 341250., 
  3.404, 37.3, 14.431, 9.207, 46482.958, 0.2, 117.992, 5.31, 14.3, 15.2, "", 
  2.91, 82.99, 0.949}, {"ISL", "Europe", "Iceland", "2020-06-23", 1815., 0., 
  0.429, 10., 0., 0., 5318.681, 0., 1.256, 29.304, 0., 0., 1.1, "", "", 0., 
  0., "", "", "", "", 86., 63787., 186.922, 0.252, 61., 0.179, "", "", 
  "tests performed", "", "", "", "", "", "", "", "", "", 39.81, 341250., 
  3.404, 37.3, 14.431, 9.207, 46482.958, 0.2, 117.992, 5.31, 14.3, 15.2, "", 
  2.91, 82.99, 0.949}, {"ISL", "Europe", "Iceland", "2020-06-24", 1817., 2., 
  0.714, 10., 0., 0., 5324.542, 5.861, 2.093, 29.304, 0., 0., 1.18, "", "", 
  0., 0., "", "", "", "", 47., 63834., 187.059, 0.138, 58., 0.17, "", "", 
  "tests performed", "", "", "", "", "", "", "", "", "", 39.81, 341250., 
  3.404, 37.3, 14.431, 9.207, 46482.958, 0.2, 117.992, 5.31, 14.3, 15.2, "", 
  2.91, 82.99, 0.949}, {"ISL", "Europe", "Iceland", "2020-06-25", 1818., 1., 
  0.571, 10., 0., 0., 5327.473, 2.93, 1.675, 29.304, 0., 0., 1.19, "", "", 
  0., 0., "", "", "", "", 136., 63970., 187.458, 0.399, 72., 0.211, "", "", 
  "tests performed", "", "", "", "", "", "", "", "", "", 39.81, 341250., 
  3.404, 37.3, 14.431, 9.207, 46482.958, 0.2, 117.992, 5.31, 14.3, 15.2, "", 
  2.91, 82.99, 0.949}, {"ISL", "Europe", "Iceland", "2020-06-26", 1820., 2., 
  0.714, 10., 0., 0., 5333.333, 5.861, 2.093, 29.304, 0., 0., 1.19, "", "", 
  0., 0., "", "", "", "", 251., 64221., 188.193, 0.736, 92., 0.27, "", "", 
  "tests performed", "", "", "", "", "", "", "", "", "", 39.81, 341250., 
  3.404, 37.3, 14.431, 9.207, 46482.958, 0.2, 117.992, 5.31, 14.3, 15.2, "", 
  2.91, 82.99, 0.949}, {"ISL", "Europe", "Iceland", "2020-06-27", 1820., 0., 
  0.714, 10., 0., 0., 5333.333, 0., 2.093, 29.304, 0., 0., 1.15, "", "", 0., 
  0., "", "", "", "", 171., 64392., 188.695, 0.501, 107., 0.314, "", "", 
  "tests performed", "", "", "", "", "", "", "", "", "", 39.81, 341250., 
  3.404, 37.3, 14.431, 9.207, 46482.958, 0.2, 117.992, 5.31, 14.3, 15.2, "", 
  2.91, 82.99, 0.949}, {"ISL", "Europe", "Iceland", "2020-06-28", 1821., 1., 
  0.857, 10., 0., 0., 5336.264, 2.93, 2.512, 29.304, 0., 0., 1.14, "", "", 
  0., 0., "", "", "", "", 250., 64642., 189.427, 0.733, 141., 0.413, "", "", 
  "tests performed", "", "", "", "", "", "", "", "", "", 39.81, 341250., 
  3.404, 37.3, 14.431, 9.207, 46482.958, 0.2, 117.992, 5.31, 14.3, 15.2, "", 
  2.91, 82.99, 0.949}, {"ISL", "Europe", "Iceland", "2020-06-29", 1822., 1., 
  1., 10., 0., 0., 5339.194, 2.93, 2.93, 29.304, 0., 0., 1.12, "", "", 0., 
  0., "", "", "", "", 464., 65106., 190.787, 1.36, 201., 0.589, "", "", 
  "tests performed", "", "", "", "", "", "", "", "", "", 39.81, 341250., 
  3.404, 37.3, 14.431, 9.207, 46482.958, 0.2, 117.992, 5.31, 14.3, 15.2, "", 
  2.91, 82.99, 0.949}, {"ISL", "Europe", "Iceland", "2020-06-30", 1824., 2., 
  1.286, 10., 0., 0., 5345.055, 5.861, 3.768, 29.304, 0., 0., 1.09, "", "", 
  0., 0., "", "", "", "", 728., 65834., 192.92, 2.133, 292., 0.856, "", "", 
  "tests performed", "", "", "", "", "", "", "", "", "", 39.81, 341250., 
  3.404, 37.3, 14.431, 9.207, 46482.958, 0.2, 117.992, 5.31, 14.3, 15.2, "", 
  2.91, 82.99, 0.949}, {"ISL", "Europe", "Iceland", "2020-07-01", 1825., 1., 
  1.143, 10., 0., 0., 5347.985, 2.93, 3.349, 29.304, 0., 0., 1.04, "", "", 
  0., 0., "", "", "", "", 270., 66104., 193.711, 0.791, 324., 0.949, "", "", 
  "tests performed", "", "", "", "", "", "", "", "", "", 39.81, 341250., 
  3.404, 37.3, 14.431, 9.207, 46482.958, 0.2, 117.992, 5.31, 14.3, 15.2, "", 
  2.91, 82.99, 0.949}, {"ISL", "Europe", "Iceland", "2020-07-02", 1830., 5., 
  1.714, 10., 0., 0., 5362.637, 14.652, 5.024, 29.304, 0., 0., 0.98, "", "", 
  0., 0., "", "", "", "", 161., 66265., 194.183, 0.472, 328., 0.961, "", "", 
  "tests performed", "", "", "", "", "", "", "", "", "", 39.81, 341250., 
  3.404, 37.3, 14.431, 9.207, 46482.958, 0.2, 117.992, 5.31, 14.3, 15.2, "", 
  2.91, 82.99, 0.949}, {"ISL", "Europe", "Iceland", "2020-07-03", 1830., 0., 
  1.429, 10., 0., 0., 5362.637, 0., 4.186, 29.304, 0., 0., 0.93, "", "", 0., 
  0., "", "", "", "", 397., 66662., 195.347, 1.163, 349., 1.023, "", "", 
  "tests performed", "", "", "", "", "", "", "", "", "", 39.81, 341250., 
  3.404, 37.3, 14.431, 9.207, 46482.958, 0.2, 117.992, 5.31, 14.3, 15.2, "", 
  2.91, 82.99, 0.949}, {"ISL", "Europe", "Iceland", "2020-07-04", 1830., 0., 
  1.429, 10., 0., 0., 5362.637, 0., 4.186, 29.304, 0., 0., 0.89, "", "", 0., 
  0., "", "", "", "", 152., 66814., 195.792, 0.445, 346., 1.014, "", "", 
  "tests performed", "", "", "", "", "", "", "", "", "", 39.81, 341250., 
  3.404, 37.3, 14.431, 9.207, 46482.958, 0.2, 117.992, 5.31, 14.3, 15.2, "", 
  2.91, 82.99, 0.949}, {"ISL", "Europe", "Iceland", "2020-07-05", 1830., 0., 
  1.286, 10., 0., 0., 5362.637, 0., 3.768, 29.304, 0., 0., 0.88, "", "", 0., 
  0., "", "", "", "", 23., 66837., 195.859, 0.067, 314., 0.92, "", "", 
  "tests performed", "", "", "", "", "", "", "", "", "", 39.81, 341250., 
  3.404, 37.3, 14.431, 9.207, 46482.958, 0.2, 117.992, 5.31, 14.3, 15.2, "", 
  2.91, 82.99, 0.949}, {"ISL", "Europe", "Iceland", "2020-07-06", 1832., 2., 
  1.429, 10., 0., 0., 5368.498, 5.861, 4.186, 29.304, 0., 0., 0.89, "", "", 
  0., 0., "", "", "", "", 185., 67022., 196.401, 0.542, 274., 0.803, "", "", 
  "tests performed", "", "", "", "", "", "", "", "", "", 39.81, 341250., 
  3.404, 37.3, 14.431, 9.207, 46482.958, 0.2, 117.992, 5.31, 14.3, 15.2, "", 
  2.91, 82.99, 0.949}, {"ISL", "Europe", "Iceland", "2020-07-07", 1833., 1., 
  1.286, 10., 0., 0., 5371.429, 2.93, 3.768, 29.304, 0., 0., 0.85, "", "", 
  0., 0., "", "", "", "", 224., 67246., 197.058, 0.656, 202., 0.592, "", "", 
  "tests performed", "", "", "", "", "", "", "", "", "", 39.81, 341250., 
  3.404, 37.3, 14.431, 9.207, 46482.958, 0.2, 117.992, 5.31, 14.3, 15.2, "", 
  2.91, 82.99, 0.949}, {"ISL", "Europe", "Iceland", "2020-07-08", 1833., 0., 
  1.143, 10., 0., 0., 5371.429, 0., 3.349, 29.304, 0., 0., 0.83, "", "", 0., 
  0., "", "", "", "", 131., 67377., 197.442, 0.384, 182., 0.533, "", "", 
  "tests performed", "", "", "", "", "", "", "", "", "", 39.81, 341250., 
  3.404, 37.3, 14.431, 9.207, 46482.958, 0.2, 117.992, 5.31, 14.3, 15.2, "", 
  2.91, 82.99, 0.949}, {"ISL", "Europe", "Iceland", "2020-07-09", 1833., 0., 
  0.429, 10., 0., 0., 5371.429, 0., 1.256, 29.304, 0., 0., 0.82, "", "", 0., 
  0., "", "", "", "", 141., 67518., 197.855, 0.413, 179., 0.525, "", "", 
  "tests performed", "", "", "", "", "", "", "", "", "", 39.81, 341250., 
  3.404, 37.3, 14.431, 9.207, 46482.958, 0.2, 117.992, 5.31, 14.3, 15.2, "", 
  2.91, 82.99, 0.949}, {"ISL", "Europe", "Iceland", "2020-07-10", 1833., 0., 
  0.429, 10., 0., 0., 5371.429, 0., 1.256, 29.304, 0., 0., 0.84, "", "", 0., 
  0., "", "", "", "", 211., 67729., 198.473, 0.618, 152., 0.445, "", "", 
  "tests performed", "", "", "", "", "", "", "", "", "", 39.81, 341250., 
  3.404, 37.3, 14.431, 9.207, 46482.958, 0.2, 117.992, 5.31, 14.3, 15.2, "", 
  2.91, 82.99, 0.949}, {"ISL", "Europe", "Iceland", "2020-07-11", 1833., 0., 
  0.429, 10., 0., 0., 5371.429, 0., 1.256, 29.304, 0., 0., 0.88, "", "", 0., 
  0., "", "", "", "", 63., 67792., 198.658, 0.185, 140., 0.41, "", "", 
  "tests performed", "", "", "", "", "", "", "", "", "", 39.81, 341250., 
  3.404, 37.3, 14.431, 9.207, 46482.958, 0.2, 117.992, 5.31, 14.3, 15.2, "", 
  2.91, 82.99, 0.949}, {"ISL", "Europe", "Iceland", "2020-07-12", 1833., 0., 
  0.429, 10., 0., 0., 5371.429, 0., 1.256, 29.304, 0., 0., 0.94, "", "", 0., 
  0., "", "", "", "", 31., 67823., 198.749, 0.091, 141., 0.413, "", "", 
  "tests performed", "", "", "", "", "", "", "", "", "", 39.81, 341250., 
  3.404, 37.3, 14.431, 9.207, 46482.958, 0.2, 117.992, 5.31, 14.3, 15.2, "", 
  2.91, 82.99, 0.949}, {"ISL", "Europe", "Iceland", "2020-07-13", 1833., 0., 
  0.143, 10., 0., 0., 5371.429, 0., 0.419, 29.304, 0., 0., 1.01, "", "", 0., 
  0., "", "", "", "", 89., 67912., 199.01, 0.261, 127., 0.372, "", "", 
  "tests performed", "", "", "", "", "", "", "", "", "", 39.81, 341250., 
  3.404, 37.3, 14.431, 9.207, 46482.958, 0.2, 117.992, 5.31, 14.3, 15.2, "", 
  2.91, 82.99, 0.949}, {"ISL", "Europe", "Iceland", "2020-07-14", 1835., 2., 
  0.286, 10., 0., 0., 5377.289, 5.861, 0.837, 29.304, 0., 0., 1.1, "", "", 
  0., 0., "", "", "", "", 152., 68064., 199.455, 0.445, 117., 0.343, "", "", 
  "tests performed", "", "", "", "", "", "", "", "", "", 39.81, 341250., 
  3.404, 37.3, 14.431, 9.207, 46482.958, 0.2, 117.992, 5.31, 14.3, 15.2, "", 
  2.91, 82.99, 0.949}, {"ISL", "Europe", "Iceland", "2020-07-15", 1835., 0., 
  0.286, 10., 0., 0., 5377.289, 0., 0.837, 29.304, 0., 0., 1.11, "", "", 0., 
  0., "", "", "", "", 137., 68201., 199.856, 0.401, 118., 0.346, "", "", 
  "tests performed", "", "", "", "", "", "", "", "", "", 39.81, 341250., 
  3.404, 37.3, 14.431, 9.207, 46482.958, 0.2, 117.992, 5.31, 14.3, 15.2, "", 
  2.91, 82.99, 0.949}, {"ISL", "Europe", "Iceland", "2020-07-16", 1836., 1., 
  0.429, 10., 0., 0., 5380.22, 2.93, 1.256, 29.304, 0., 0., 1.15, "", "", 0., 
  0., "", "", "", "", 121., 68322., 200.211, 0.355, 115., 0.337, "", "", 
  "tests performed", "", "", "", "", "", "", "", "", "", 39.81, 341250., 
  3.404, 37.3, 14.431, 9.207, 46482.958, 0.2, 117.992, 5.31, 14.3, 15.2, "", 
  2.91, 82.99, 0.949}, {"ISL", "Europe", "Iceland", "2020-07-17", 1836., 0., 
  0.429, 10., 0., 0., 5380.22, 0., 1.256, 29.304, 0., 0., 1.19, "", "", 0., 
  0., "", "", "", "", 189., 68511., 200.765, 0.554, 112., 0.328, "", "", 
  "tests performed", "", "", "", "", "", "", "", "", "", 39.81, 341250., 
  3.404, 37.3, 14.431, 9.207, 46482.958, 0.2, 117.992, 5.31, 14.3, 15.2, "", 
  2.91, 82.99, 0.949}, {"ISL", "Europe", "Iceland", "2020-07-18", 1838., 2., 
  0.714, 10., 0., 0., 5386.081, 5.861, 2.093, 29.304, 0., 0., 1.25, "", "", 
  0., 0., "", "", "", "", 64., 68575., 200.952, 0.188, 112., 0.328, "", "", 
  "tests performed", "", "", "", "", "", "", "", "", "", 39.81, 341250., 
  3.404, 37.3, 14.431, 9.207, 46482.958, 0.2, 117.992, 5.31, 14.3, 15.2, "", 
  2.91, 82.99, 0.949}, {"ISL", "Europe", "Iceland", "2020-07-19", 1839., 1., 
  0.857, 10., 0., 0., 5389.011, 2.93, 2.512, 29.304, 0., 0., 1.26, "", "", 
  0., 0., "", "", "", "", 39., 68614., 201.067, 0.114, 113., 0.331, "", "", 
  "tests performed", "", "", "", "", "", "", "", "", "", 39.81, 341250., 
  3.404, 37.3, 14.431, 9.207, 46482.958, 0.2, 117.992, 5.31, 14.3, 15.2, "", 
  2.91, 82.99, 0.949}, {"ISL", "Europe", "Iceland", "2020-07-20", 1839., 0., 
  0.857, 10., 0., 0., 5389.011, 0., 2.512, 29.304, 0., 0., 1.25, "", "", 0., 
  0., "", "", "", "", 26., 68640., 201.143, 0.076, 104., 0.305, "", "", 
  "tests performed", "", "", "", "", "", "", "", "", "", 39.81, 341250., 
  3.404, 37.3, 14.431, 9.207, 46482.958, 0.2, 117.992, 5.31, 14.3, 15.2, "", 
  2.91, 82.99, 0.949}, {"ISL", "Europe", "Iceland", "2020-07-21", 1839., 0., 
  0.571, 10., 0., 0., 5389.011, 0., 1.675, 29.304, 0., 0., 1.27, "", "", 0., 
  0., "", "", "", "", 66., 68706., 201.336, 0.193, 92., 0.27, "", "", 
  "tests performed", "", "", "", "", "", "", "", "", "", 39.81, 341250., 
  3.404, 37.3, 14.431, 9.207, 46482.958, 0.2, 117.992, 5.31, 14.3, 15.2, "", 
  2.91, 82.99, 0.949}, {"ISL", "Europe", "Iceland", "2020-07-22", 1840., 1., 
  0.714, 10., 0., 0., 5391.941, 2.93, 2.093, 29.304, 0., 0., 1.33, "", "", 
  0., 0., "", "", "", "", 49., 68755., 201.48, 0.144, 79., 0.232, "", "", 
  "tests performed", "", "", "", "", "", "", "", "", "", 39.81, 341250., 
  3.404, 37.3, 14.431, 9.207, 46482.958, 0.2, 117.992, 5.31, 14.3, 15.2, "", 
  2.91, 82.99, 0.949}, {"ISL", "Europe", "Iceland", "2020-07-23", 1841., 1., 
  0.714, 10., 0., 0., 5394.872, 2.93, 2.093, 29.304, 0., 0., 1.37, "", "", 
  0., 0., "", "", "", "", 67., 68822., 201.676, 0.196, 71., 0.208, "", "", 
  "tests performed", "", "", "", "", "", "", "", "", "", 39.81, 341250., 
  3.404, 37.3, 14.431, 9.207, 46482.958, 0.2, 117.992, 5.31, 14.3, 15.2, "", 
  2.91, 82.99, 0.949}, {"ISL", "Europe", "Iceland", "2020-07-24", 1843., 2., 
  1., 10., 0., 0., 5400.733, 5.861, 2.93, 29.304, 0., 0., 1.42, "", "", "", 
  "", "", "", "", "", 69., 68891., 201.878, 0.202, 54., 0.158, "", "", 
  "tests performed", "", "", "", "", "", "", "", "", "", 39.81, 341250., 
  3.404, 37.3, 14.431, 9.207, 46482.958, 0.2, 117.992, 5.31, 14.3, 15.2, "", 
  2.91, 82.99, 0.949}, {"ISL", "Europe", "Iceland", "2020-07-25", 1843., 0., 
  0.714, 10., 0., 0., 5400.733, 0., 2.093, 29.304, 0., 0., 1.44, "", "", "", 
  "", "", "", "", "", 48., 68939., 202.019, 0.141, 52., 0.152, "", "", 
  "tests performed", "", "", "", "", "", "", "", "", "", 39.81, 341250., 
  3.404, 37.3, 14.431, 9.207, 46482.958, 0.2, 117.992, 5.31, 14.3, 15.2, "", 
  2.91, 82.99, 0.949}, {"ISL", "Europe", "Iceland", "2020-07-26", 1847., 4., 
  1.143, 10., 0., 0., 5412.454, 11.722, 3.349, 29.304, 0., 0., 1.49, "", "", 
  "", "", "", "", "", "", 18., 68957., 202.072, 0.053, 49., 0.144, "", "", 
  "tests performed", "", "", "", "", "", "", "", "", "", 39.81, 341250., 
  3.404, 37.3, 14.431, 9.207, 46482.958, 0.2, 117.992, 5.31, 14.3, 15.2, "", 
  2.91, 82.99, 0.949}, {"ISL", "Europe", "Iceland", "2020-07-27", 1854., 7., 
  2.143, 10., 0., 0., 5432.967, 20.513, 6.279, 29.304, 0., 0., 1.54, "", "", 
  "", "", "", "", "", "", 37., 68994., 202.18, 0.108, 51., 0.149, "", "", 
  "tests performed", "", "", "", "", "", "", "", "", "", 39.81, 341250., 
  3.404, 37.3, 14.431, 9.207, 46482.958, 0.2, 117.992, 5.31, 14.3, 15.2, "", 
  2.91, 82.99, 0.949}, {"ISL", "Europe", "Iceland", "2020-07-28", 1857., 3., 
  2.571, 10., 0., 0., 5441.758, 8.791, 7.535, 29.304, 0., 0., 1.59, "", "", 
  "", "", "", "", "", "", 124., 69118., 202.544, 0.363, 59., 0.173, "", "", 
  "tests performed", "", "", "", "", "", "", "", "", "", 39.81, 341250., 
  3.404, 37.3, 14.431, 9.207, 46482.958, 0.2, 117.992, 5.31, 14.3, 15.2, "", 
  2.91, 82.99, 0.949}, {"ISL", "Europe", "Iceland", "2020-07-29", 1861., 4., 
  3., 10., 0., 0., 5453.48, 11.722, 8.791, 29.304, 0., 0., 1.64, "", "", "", 
  "", "", "", "", "", 352., 69470., 203.575, 1.032, 102., 0.299, "", "", 
  "tests performed", "", "", "", "", "", "", "", "", "", 39.81, 341250., 
  3.404, 37.3, 14.431, 9.207, 46482.958, 0.2, 117.992, 5.31, 14.3, 15.2, "", 
  2.91, 82.99, 0.949}, {"ISL", "Europe", "Iceland", "2020-07-30", 1872., 11., 
  4.429, 10., 0., 0., 5485.714, 32.234, 12.977, 29.304, 0., 0., 1.69, "", "", 
  "", "", "", "", "", "", 1138., 70608., 206.91, 3.335, 255., 0.747, "", "", 
  "tests performed", "", "", "", "", "", "", "", "", "", 39.81, 341250., 
  3.404, 37.3, 14.431, 9.207, 46482.958, 0.2, 117.992, 5.31, 14.3, 15.2, "", 
  2.91, 82.99, 0.949}, {"ISL", "Europe", "Iceland", "2020-07-31", 1885., 13., 
  6., 10., 0., 0., 5523.81, 38.095, 17.582, 29.304, 0., 0., 1.68, "", "", "", 
  "", "", "", "", "", 1324., 71932., 210.79, 3.88, 434., 1.272, "", "", 
  "tests performed", "", "", "", "", "", "", "", "", "", 46.3, 341250., 
  3.404, 37.3, 14.431, 9.207, 46482.958, 0.2, 117.992, 5.31, 14.3, 15.2, "", 
  2.91, 82.99, 0.949}, {"ISL", "Europe", "Iceland", "2020-08-01", 1893., 8., 
  7.143, 10., 0., 0., 5547.253, 23.443, 20.931, 29.304, 0., 0., 1.64, "", "", 
  "", "", "", "", "", "", 826., 72758., 213.21, 2.421, 546., 1.6, "", "", 
  "tests performed", "", "", "", "", "", "", "", "", "", 46.3, 341250., 
  3.404, 37.3, 14.431, 9.207, 46482.958, 0.2, 117.992, 5.31, 14.3, 15.2, "", 
  2.91, 82.99, 0.949}, {"ISL", "Europe", "Iceland", "2020-08-02", 1907., 14., 
  8.571, 10., 0., 0., 5588.278, 41.026, 25.118, 29.304, 0., 0., 1.59, "", "", 
  "", "", "", "", 0.937, 2.746, 1205., 73963., 216.741, 3.531, 715., 2.095, 
  "", "", "tests performed", "", "", "", "", "", "", "", "", "", 46.3, 
  341250., 3.404, 37.3, 14.431, 9.207, 46482.958, 0.2, 117.992, 5.31, 14.3, 
  15.2, "", 2.91, 82.99, 0.949}, {"ISL", "Europe", "Iceland", "2020-08-03", 
  1915., 8., 8.714, 10., 0., 0., 5611.722, 23.443, 25.536, 29.304, 0., 0., 
  1.52, "", "", "", "", "", "", "", "", 767., 74730., 218.989, 2.248, 819., 
  2.4, "", "", "tests performed", "", "", "", "", "", "", "", "", "", 46.3, 
  341250., 3.404, 37.3, 14.431, 9.207, 46482.958, 0.2, 117.992, 5.31, 14.3, 
  15.2, "", 2.91, 82.99, 0.949}, {"ISL", "Europe", "Iceland", "2020-08-04", 
  1918., 3., 8.714, 10., 0., 0., 5620.513, 8.791, 25.536, 29.304, 0., 0., 
  1.44, "", "", 1., 2.93, "", "", "", "", 615., 75345., 220.791, 1.802, 890., 
  2.608, "", "", "tests performed", "", "", "", "", "", "", "", "", "", 46.3, 
  341250., 3.404, 37.3, 14.431, 9.207, 46482.958, 0.2, 117.992, 5.31, 14.3, 
  15.2, "", 2.91, 82.99, 0.949}, {"ISL", "Europe", "Iceland", "2020-08-05", 
  1926., 8., 9.286, 10., 0., 0., 5643.956, 23.443, 27.211, 29.304, 0., 0., 
  1.4, "", "", 1., 2.93, "", "", "", "", 825., 76170., 223.209, 2.418, 957., 
  2.804, "", "", "tests performed", "", "", "", "", "", "", "", "", "", 46.3, 
  341250., 3.404, 37.3, 14.431, 9.207, 46482.958, 0.2, 117.992, 5.31, 14.3, 
  15.2, "", 2.91, 82.99, 0.949}, {"ISL", "Europe", "Iceland", "2020-08-06", 
  1932., 6., 8.571, 10., 0., 0., 5661.538, 17.582, 25.118, 29.304, 0., 0., 
  1.35, "", "", 0., 0., "", "", "", "", 1077., 77247., 226.365, 3.156, 948., 
  2.778, "", "", "tests performed", "", "", "", "", "", "", "", "", "", 46.3, 
  341250., 3.404, 37.3, 14.431, 9.207, 46482.958, 0.2, 117.992, 5.31, 14.3, 
  15.2, "", 2.91, 82.99, 0.949}, {"ISL", "Europe", "Iceland", "2020-08-07", 
  1952., 20., 9.571, 10., 0., 0., 5720.147, 58.608, 28.048, 29.304, 0., 0., 
  1.32, "", "", 19., 55.678, "", "", "", "", 594., 77841., 228.105, 1.741, 
  844., 2.473, "", "", "tests performed", "", "", "", "", "", "", "", "", "", 
  46.3, 341250., 3.404, 37.3, 14.431, 9.207, 46482.958, 0.2, 117.992, 5.31, 
  14.3, 15.2, "", 2.91, 82.99, 0.949}, {"ISL", "Europe", "Iceland", 
  "2020-08-08", 1955., 3., 8.857, 10., 0., 0., 5728.938, 8.791, 25.955, 
  29.304, 0., 0., 1.26, "", "", "", "", "", "", "", "", 396., 78237., 
  229.266, 1.16, 783., 2.295, "", "", "tests performed", "", "", "", "", "", 
  "", "", "", "", 46.3, 341250., 3.404, 37.3, 14.431, 9.207, 46482.958, 0.2, 
  117.992, 5.31, 14.3, 15.2, "", 2.91, 82.99, 0.949}, 
 {"ISL", "Europe", "Iceland", "2020-08-09", 1958., 3., 7.286, 10., 0., 0., 
  5737.729, 8.791, 21.35, 29.304, 0., 0., 1.22, "", "", 2., 5.861, "", "", 
  "", "", 232., 78469., 229.946, 0.68, 644., 1.887, "", "", 
  "tests performed", "", "", "", "", "", "", "", "", "", 46.3, 341250., 
  3.404, 37.3, 14.431, 9.207, 46482.958, 0.2, 117.992, 5.31, 14.3, 15.2, "", 
  2.91, 82.99, 0.949}, {"ISL", "Europe", "Iceland", "2020-08-10", 1962., 4., 
  6.714, 10., 0., 0., 5749.451, 11.722, 19.676, 29.304, 0., 0., 1.19, "", "", 
  2., 5.861, "", "", "", "", 345., 78814., 230.957, 1.011, 583., 1.708, "", 
  "", "tests performed", "", "", "", "", "", "", "", "", "", 46.3, 341250., 
  3.404, 37.3, 14.431, 9.207, 46482.958, 0.2, 117.992, 5.31, 14.3, 15.2, "", 
  2.91, 82.99, 0.949}, {"ISL", "Europe", "Iceland", "2020-08-11", 1968., 6., 
  7.143, 10., 0., 0., 5767.033, 17.582, 20.931, 29.304, 0., 0., 1.17, "", "", 
  1., 2.93, "", "", "", "", 1190., 80004., 234.444, 3.487, 666., 1.952, "", 
  "", "tests performed", "", "", "", "", "", "", "", "", "", 46.3, 341250., 
  3.404, 37.3, 14.431, 9.207, 46482.958, 0.2, 117.992, 5.31, 14.3, 15.2, "", 
  2.91, 82.99, 0.949}, {"ISL", "Europe", "Iceland", "2020-08-12", 1972., 4., 
  6.571, 10., 0., 0., 5778.755, 11.722, 19.257, 29.304, 0., 0., 1.15, "", "", 
  1., 2.93, "", "", "", "", 722., 80726., 236.56, 2.116, 651., 1.908, "", "", 
  "tests performed", "", "", "", "", "", "", "", "", "", 46.3, 341250., 
  3.404, 37.3, 14.431, 9.207, 46482.958, 0.2, 117.992, 5.31, 14.3, 15.2, "", 
  2.91, 82.99, 0.949}, {"ISL", "Europe", "Iceland", "2020-08-13", 1976., 4., 
  6.286, 10., 0., 0., 5790.476, 11.722, 18.42, 29.304, 0., 0., 1.15, "", "", 
  1., 2.93, "", "", "", "", 328., 81054., 237.521, 0.961, 544., 1.594, "", 
  "", "tests performed", "", "", "", "", "", "", "", "", "", 46.3, 341250., 
  3.404, 37.3, 14.431, 9.207, 46482.958, 0.2, 117.992, 5.31, 14.3, 15.2, "", 
  2.91, 82.99, 0.949}, {"ISL", "Europe", "Iceland", "2020-08-14", 1983., 7., 
  4.429, 10., 0., 0., 5810.989, 20.513, 12.977, 29.304, 0., 0., 1.17, "", "", 
  1., 2.93, "", "", "", "", 537., 81591., 239.095, 1.574, 536., 1.571, "", 
  "", "tests performed", "", "", "", "", "", "", "", "", "", 46.3, 341250., 
  3.404, 37.3, 14.431, 9.207, 46482.958, 0.2, 117.992, 5.31, 14.3, 15.2, "", 
  2.91, 82.99, 0.949}, {"ISL", "Europe", "Iceland", "2020-08-15", 1999., 16., 
  6.286, 10., 0., 0., 5857.875, 46.886, 18.42, 29.304, 0., 0., 1.19, "", "", 
  "", "", "", "", "", "", 347., 81938., 240.111, 1.017, 529., 1.55, "", "", 
  "tests performed", "", "", "", "", "", "", "", "", "", 46.3, 341250., 
  3.404, 37.3, 14.431, 9.207, 46482.958, 0.2, 117.992, 5.31, 14.3, 15.2, "", 
  2.91, 82.99, 0.949}, {"ISL", "Europe", "Iceland", "2020-08-16", 2011., 12., 
  7.571, 10., 0., 0., 5893.04, 35.165, 22.187, 29.304, 0., 0., 1.18, "", "", 
  "", "", "", "", "", "", 158., 82096., 240.574, 0.463, 518., 1.518, "", "", 
  "tests performed", "", "", "", "", "", "", "", "", "", 46.3, 341250., 
  3.404, 37.3, 14.431, 9.207, 46482.958, 0.2, 117.992, 5.31, 14.3, 15.2, "", 
  2.91, 82.99, 0.949}, {"ISL", "Europe", "Iceland", "2020-08-17", 2014., 3., 
  7.429, 10., 0., 0., 5901.832, 8.791, 21.769, 29.304, 0., 0., 1.15, "", "", 
  1., 2.93, "", "", "", "", 408., 82504., 241.77, 1.196, 527., 1.544, "", "", 
  "tests performed", "", "", "", "", "", "", "", "", "", 46.3, 341250., 
  3.404, 37.3, 14.431, 9.207, 46482.958, 0.2, 117.992, 5.31, 14.3, 15.2, "", 
  2.91, 82.99, 0.949}, {"ISL", "Europe", "Iceland", "2020-08-18", 2027., 13., 
  8.429, 10., 0., 0., 5939.927, 38.095, 24.699, 29.304, 0., 0., 1.13, "", "", 
  1., 2.93, "", "", "", "", 504., 83008., 243.247, 1.477, 429., 1.257, "", 
  "", "tests performed", "", "", "", "", "", "", "", "", "", 46.3, 341250., 
  3.404, 37.3, 14.431, 9.207, 46482.958, 0.2, 117.992, 5.31, 14.3, 15.2, "", 
  2.91, 82.99, 0.949}, {"ISL", "Europe", "Iceland", "2020-08-19", 2035., 8., 
  9., 10., 0., 0., 5963.37, 23.443, 26.374, 29.304, 0., 0., 1.09, "", "", 1., 
  2.93, "", "", "", "", 438., 83446., 244.53, 1.284, 389., 1.14, "", "", 
  "tests performed", "", "", "", "", "", "", "", "", "", 46.3, 341250., 
  3.404, 37.3, 14.431, 9.207, 46482.958, 0.2, 117.992, 5.31, 14.3, 15.2, "", 
  2.91, 82.99, 0.949}, {"ISL", "Europe", "Iceland", "2020-08-20", 2040., 5., 
  9.143, 10., 0., 0., 5978.022, 14.652, 26.792, 29.304, 0., 0., 1.06, "", "", 
  1., 2.93, "", "", "", "", 591., 84037., 246.262, 1.732, 426., 1.248, "", 
  "", "tests performed", "", "", "", "", "", "", "", "", "", 46.3, 341250., 
  3.404, 37.3, 14.431, 9.207, 46482.958, 0.2, 117.992, 5.31, 14.3, 15.2, "", 
  2.91, 82.99, 0.949}, {"ISL", "Europe", "Iceland", "2020-08-21", 2050., 10., 
  9.571, 10., 0., 0., 6007.326, 29.304, 28.048, 29.304, 0., 0., 1.05, "", "", 
  1., 2.93, "", "", "", "", 588., 84625., 247.985, 1.723, 433., 1.269, "", 
  "", "tests performed", "", "", "", "", "", "", "", "", "", 46.3, 341250., 
  3.404, 37.3, 14.431, 9.207, 46482.958, 0.2, 117.992, 5.31, 14.3, 15.2, "", 
  2.91, 82.99, 0.949}, {"ISL", "Europe", "Iceland", "2020-08-22", 2058., 8., 
  8.429, 10., 0., 0., 6030.769, 23.443, 24.699, 29.304, 0., 0., 1.03, "", "", 
  1., 2.93, "", "", "", "", 272., 84897., 248.782, 0.797, 423., 1.24, "", "", 
  "tests performed", "", "", "", "", "", "", "", "", "", 46.3, 341250., 
  3.404, 37.3, 14.431, 9.207, 46482.958, 0.2, 117.992, 5.31, 14.3, 15.2, "", 
  2.91, 82.99, 0.949}, {"ISL", "Europe", "Iceland", "2020-08-23", 2064., 6., 
  7.571, 10., 0., 0., 6048.352, 17.582, 22.187, 29.304, 0., 0., 1.02, "", "", 
  1., 2.93, "", "", 0.937, 2.746, 291., 85188., 249.635, 0.853, 442., 1.295, 
  "", "", "tests performed", "", "", "", "", "", "", "", "", "", 46.3, 
  341250., 3.404, 37.3, 14.431, 9.207, 46482.958, 0.2, 117.992, 5.31, 14.3, 
  15.2, "", 2.91, 82.99, 0.949}, {"ISL", "Europe", "Iceland", "2020-08-24", 
  2073., 9., 8.429, 10., 0., 0., 6074.725, 26.374, 24.699, 29.304, 0., 0., 
  1., "", "", 1., 2.93, "", "", "", "", 602., 85790., 251.399, 1.764, 469., 
  1.374, "", "", "tests performed", "", "", "", "", "", "", "", "", "", 46.3, 
  341250., 3.404, 37.3, 14.431, 9.207, 46482.958, 0.2, 117.992, 5.31, 14.3, 
  15.2, "", 2.91, 82.99, 0.949}, {"ISL", "Europe", "Iceland", "2020-08-25", 
  2077., 4., 7.143, 10., 0., 0., 6086.447, 11.722, 20.931, 29.304, 0., 0., 
  0.98, "", "", 1., 2.93, "", "", "", "", 871., 86661., 253.952, 2.552, 522., 
  1.53, "", "", "tests performed", "", "", "", "", "", "", "", "", "", 46.3, 
  341250., 3.404, 37.3, 14.431, 9.207, 46482.958, 0.2, 117.992, 5.31, 14.3, 
  15.2, "", 2.91, 82.99, 0.949}, {"ISL", "Europe", "Iceland", "2020-08-26", 
  2082., 5., 6.714, 10., 0., 0., 6101.099, 14.652, 19.676, 29.304, 0., 0., 
  0.97, "", "", 0., 0., "", "", "", "", 767., 87428., 256.199, 2.248, 569., 
  1.667, "", "", "tests performed", "", "", "", "", "", "", "", "", "", 46.3, 
  341250., 3.404, 37.3, 14.431, 9.207, 46482.958, 0.2, 117.992, 5.31, 14.3, 
  15.2, "", 2.91, 82.99, 0.949}, {"ISL", "Europe", "Iceland", "2020-08-27", 
  2087., 5., 6.714, 10., 0., 0., 6115.751, 14.652, 19.676, 29.304, 0., 0., 
  0.96, "", "", 0., 0., "", "", "", "", 723., 88151., 258.318, 2.119, 588., 
  1.723, "", "", "tests performed", "", "", "", "", "", "", "", "", "", 46.3, 
  341250., 3.404, 37.3, 14.431, 9.207, 46482.958, 0.2, 117.992, 5.31, 14.3, 
  15.2, "", 2.91, 82.99, 0.949}, {"ISL", "Europe", "Iceland", "2020-08-28", 
  2092., 5., 6., 10., 0., 0., 6130.403, 14.652, 17.582, 29.304, 0., 0., 0.96, 
  "", "", 0., 0., "", "", "", "", 663., 88814., 260.261, 1.943, 598., 1.752, 
  "", "", "tests performed", "", "", "", "", "", "", "", "", "", 46.3, 
  341250., 3.404, 37.3, 14.431, 9.207, 46482.958, 0.2, 117.992, 5.31, 14.3, 
  15.2, "", 2.91, 82.99, 0.949}, {"ISL", "Europe", "Iceland", "2020-08-29", 
  2100., 8., 6., 10., 0., 0., 6153.846, 23.443, 17.582, 29.304, 0., 0., 0.97, 
  "", "", 0., 0., "", "", "", "", 360., 89174., 261.316, 1.055, 611., 1.79, 
  "", "", "tests performed", "", "", "", "", "", "", "", "", "", 46.3, 
  341250., 3.404, 37.3, 14.431, 9.207, 46482.958, 0.2, 117.992, 5.31, 14.3, 
  15.2, "", 2.91, 82.99, 0.949}, {"ISL", "Europe", "Iceland", "2020-08-30", 
  2105., 5., 5.857, 10., 0., 0., 6168.498, 14.652, 17.164, 29.304, 0., 0., 
  0.98, "", "", 0., 0., "", "", "", "", 217., 89391., 261.952, 0.636, 600., 
  1.758, "", "", "tests performed", "", "", "", "", "", "", "", "", "", 46.3, 
  341250., 3.404, 37.3, 14.431, 9.207, 46482.958, 0.2, 117.992, 5.31, 14.3, 
  15.2, "", 2.91, 82.99, 0.949}, {"ISL", "Europe", "Iceland", "2020-08-31", 
  2107., 2., 4.857, 10., 0., 0., 6174.359, 5.861, 14.233, 29.304, 0., 0., 
  0.98, "", "", 0., 0., "", "", "", "", 675., 90066., 263.93, 1.978, 611., 
  1.79, "", "", "tests performed", "", "", "", "", "", "", "", "", "", 46.3, 
  341250., 3.404, 37.3, 14.431, 9.207, 46482.958, 0.2, 117.992, 5.31, 14.3, 
  15.2, "", 2.91, 82.99, 0.949}, {"ISL", "Europe", "Iceland", "2020-09-01", 
  2116., 9., 5.571, 10., 0., 0., 6200.733, 26.374, 16.327, 29.304, 0., 0., 
  1., "", "", 0., 0., "", "", "", "", 593., 90659., 265.667, 1.738, 571., 
  1.673, "", "", "tests performed", "", "", "", "", "", "", "", "", "", 46.3, 
  341250., 3.404, 37.3, 14.431, 9.207, 46482.958, 0.2, 117.992, 5.31, 14.3, 
  15.2, "", 2.91, 82.99, 0.949}, {"ISL", "Europe", "Iceland", "2020-09-02", 
  2121., 5., 5.571, 10., 0., 0., 6215.385, 14.652, 16.327, 29.304, 0., 0., 
  1.01, "", "", 0., 0., "", "", "", "", 609., 91268., 267.452, 1.785, 549., 
  1.609, "", "", "tests performed", "", "", "", "", "", "", "", "", "", 46.3, 
  341250., 3.404, 37.3, 14.431, 9.207, 46482.958, 0.2, 117.992, 5.31, 14.3, 
  15.2, "", 2.91, 82.99, 0.949}, {"ISL", "Europe", "Iceland", "2020-09-03", 
  2128., 7., 5.857, 10., 0., 0., 6235.897, 20.513, 17.164, 29.304, 0., 0., 
  1.02, "", "", 0., 0., "", "", "", "", 557., 91825., 269.084, 1.632, 525., 
  1.538, "", "", "tests performed", "", "", "", "", "", "", "", "", "", 46.3, 
  341250., 3.404, 37.3, 14.431, 9.207, 46482.958, 0.2, 117.992, 5.31, 14.3, 
  15.2, "", 2.91, 82.99, 0.949}, {"ISL", "Europe", "Iceland", "2020-09-04", 
  2135., 7., 6.143, 10., 0., 0., 6256.41, 20.513, 18.001, 29.304, 0., 0., 
  1.03, "", "", 0., 0., "", "", "", "", 659., 92484., 271.015, 1.931, 524., 
  1.536, "", "", "tests performed", "", "", "", "", "", "", "", "", "", 46.3, 
  341250., 3.404, 37.3, 14.431, 9.207, 46482.958, 0.2, 117.992, 5.31, 14.3, 
  15.2, "", 2.91, 82.99, 0.949}, {"ISL", "Europe", "Iceland", "2020-09-05", 
  2136., 1., 5.143, 10., 0., 0., 6259.341, 2.93, 15.071, 29.304, 0., 0., 
  1.03, "", "", 0., 0., "", "", "", "", 349., 92833., 272.038, 1.023, 523., 
  1.533, "", "", "tests performed", "", "", "", "", "", "", "", "", "", 46.3, 
  341250., 3.404, 37.3, 14.431, 9.207, 46482.958, 0.2, 117.992, 5.31, 14.3, 
  15.2, "", 2.91, 82.99, 0.949}, {"ISL", "Europe", "Iceland", "2020-09-06", 
  2141., 5., 5.143, 10., 0., 0., 6273.993, 14.652, 15.071, 29.304, 0., 0., 
  1.07, "", "", 0., 0., "", "", "", "", 126., 92959., 272.407, 0.369, 510., 
  1.495, "", "", "tests performed", "", "", "", "", "", "", "", "", "", 46.3, 
  341250., 3.404, 37.3, 14.431, 9.207, 46482.958, 0.2, 117.992, 5.31, 14.3, 
  15.2, "", 2.91, 82.99, 0.949}, {"ISL", "Europe", "Iceland", "2020-09-07", 
  2143., 2., 5.143, 10., 0., 0., 6279.853, 5.861, 15.071, 29.304, 0., 0., 
  1.1, "", "", 1., 2.93, "", "", "", "", 726., 93685., 274.535, 2.127, 517., 
  1.515, "", "", "tests performed", "", "", "", "", "", "", "", "", "", 
  37.96, 341250., 3.404, 37.3, 14.431, 9.207, 46482.958, 0.2, 117.992, 5.31, 
  14.3, 15.2, "", 2.91, 82.99, 0.949}, {"ISL", "Europe", "Iceland", 
  "2020-09-08", 2150., 7., 4.857, 10., 0., 0., 6300.366, 20.513, 14.233, 
  29.304, 0., 0., 1.14, "", "", 1., 2.93, "", "", "", "", 702., 94387., 
  276.592, 2.057, 533., 1.562, "", "", "tests performed", "", "", "", "", "", 
  "", "", "", "", 37.96, 341250., 3.404, 37.3, 14.431, 9.207, 46482.958, 0.2, 
  117.992, 5.31, 14.3, 15.2, "", 2.91, 82.99, 0.949}, 
 {"ISL", "Europe", "Iceland", "2020-09-09", 2153., 3., 4.571, 10., 0., 0., 
  6309.158, 8.791, 13.396, 29.304, 0., 0., 1.17, "", "", 1., 2.93, "", "", 
  "", "", 524., 94911., 278.127, 1.536, 520., 1.524, "", "", 
  "tests performed", "", "", "", "", "", "", "", "", "", 37.96, 341250., 
  3.404, 37.3, 14.431, 9.207, 46482.958, 0.2, 117.992, 5.31, 14.3, 15.2, "", 
  2.91, 82.99, 0.949}, {"ISL", "Europe", "Iceland", "2020-09-10", 2157., 4., 
  4.143, 10., 0., 0., 6320.879, 11.722, 12.14, 29.304, 0., 0., 1.23, "", "", 
  1., 2.93, "", "", "", "", 562., 95473., 279.774, 1.647, 521., 1.527, "", 
  "", "tests performed", "", "", "", "", "", "", "", "", "", 37.96, 341250., 
  3.404, 37.3, 14.431, 9.207, 46482.958, 0.2, 117.992, 5.31, 14.3, 15.2, "", 
  2.91, 82.99, 0.949}, {"ISL", "Europe", "Iceland", "2020-09-11", 2161., 4., 
  3.714, 10., 0., 0., 6332.601, 11.722, 10.884, 29.304, 0., 0., 1.29, "", "", 
  1., 2.93, "", "", "", "", 589., 96062., 281.5, 1.726, 511., 1.497, "", "", 
  "tests performed", "", "", "", "", "", "", "", "", "", 37.96, 341250., 
  3.404, 37.3, 14.431, 9.207, 46482.958, 0.2, 117.992, 5.31, 14.3, 15.2, "", 
  2.91, 82.99, 0.949}, {"ISL", "Europe", "Iceland", "2020-09-12", 2162., 1., 
  3.714, 10., 0., 0., 6335.531, 2.93, 10.884, 29.304, 0., 0., 1.36, "", "", 
  0., 0., "", "", "", "", 334., 96396., 282.479, 0.979, 509., 1.492, "", "", 
  "tests performed", "", "", "", "", "", "", "", "", "", 37.96, 341250., 
  3.404, 37.3, 14.431, 9.207, 46482.958, 0.2, 117.992, 5.31, 14.3, 15.2, "", 
  2.91, 82.99, 0.949}, {"ISL", "Europe", "Iceland", "2020-09-13", 2165., 3., 
  3.429, 10., 0., 0., 6344.322, 8.791, 10.047, 29.304, 0., 0., 1.48, "", "", 
  0., 0., "", "", 0.937, 2.746, 148., 96544., 282.913, 0.434, 512., 1.5, "", 
  "", "tests performed", "", "", "", "", "", "", "", "", "", 37.96, 341250., 
  3.404, 37.3, 14.431, 9.207, 46482.958, 0.2, 117.992, 5.31, 14.3, 15.2, "", 
  2.91, 82.99, 0.949}, {"ISL", "Europe", "Iceland", "2020-09-14", 2168., 3., 
  3.571, 10., 0., 0., 6353.114, 8.791, 10.466, 29.304, 0., 0., 1.59, "", "", 
  "", "", "", "", "", "", 605., 97149., 284.686, 1.773, 495., 1.451, "", "", 
  "tests performed", "", "", "", "", "", "", "", "", "", 37.96, 341250., 
  3.404, 37.3, 14.431, 9.207, 46482.958, 0.2, 117.992, 5.31, 14.3, 15.2, "", 
  2.91, 82.99, 0.949}, {"ISL", "Europe", "Iceland", "2020-09-15", 2174., 6., 
  3.429, 10., 0., 0., 6370.696, 17.582, 10.047, 29.304, 0., 0., 1.73, "", "", 
  1., 2.93, "", "", "", "", 774., 97923., 286.954, 2.268, 505., 1.48, "", "", 
  "tests performed", "", "", "", "", "", "", "", "", "", 37.96, 341250., 
  3.404, 37.3, 14.431, 9.207, 46482.958, 0.2, 117.992, 5.31, 14.3, 15.2, "", 
  2.91, 82.99, 0.949}, {"ISL", "Europe", "Iceland", "2020-09-16", 2189., 15., 
  5.143, 10., 0., 0., 6414.652, 43.956, 15.071, 29.304, 0., 0., 1.87, "", "", 
  1., 2.93, "", "", "", "", 1247., 99170., 290.608, 3.654, 608., 1.782, "", 
  "", "tests performed", "", "", "", "", "", "", "", "", "", 37.96, 341250., 
  3.404, 37.3, 14.431, 9.207, 46482.958, 0.2, 117.992, 5.31, 14.3, 15.2, "", 
  2.91, 82.99, 0.949}, {"ISL", "Europe", "Iceland", "2020-09-17", 2206., 17., 
  7., 10., 0., 0., 6464.469, 49.817, 20.513, 29.304, 0., 0., 1.97, "", "", 
  2., 5.861, "", "", "", "", 3104., 102274., 299.704, 9.096, 972., 2.848, "", 
  "", "tests performed", "", "", "", "", "", "", "", "", "", 37.96, 341250., 
  3.404, 37.3, 14.431, 9.207, 46482.958, 0.2, 117.992, 5.31, 14.3, 15.2, "", 
  2.91, 82.99, 0.949}, {"ISL", "Europe", "Iceland", "2020-09-18", 2230., 24., 
  9.857, 10., 0., 0., 6534.799, 70.33, 28.885, 29.304, 0., 0., 2.05, "", "", 
  2., 5.861, "", "", "", "", 3259., 105533., 309.254, 9.55, 1353., 3.965, "", 
  "", "tests performed", "", "", "", "", "", "", "", "", "", 37.96, 341250., 
  3.404, 37.3, 14.431, 9.207, 46482.958, 0.2, 117.992, 5.31, 14.3, 15.2, "", 
  2.91, 82.99, 0.949}, {"ISL", "Europe", "Iceland", "2020-09-19", 2307., 77., 
  20.714, 10., 0., 0., 6760.44, 225.641, 60.701, 29.304, 0., 0., 2.11, "", 
  "", 2., 5.861, "", "", "", "", 1404., 106937., 313.368, 4.114, 1506., 
  4.413, "", "", "tests performed", "", "", "", "", "", "", "", "", "", 
  37.96, 341250., 3.404, 37.3, 14.431, 9.207, 46482.958, 0.2, 117.992, 5.31, 
  14.3, 15.2, "", 2.91, 82.99, 0.949}, {"ISL", "Europe", "Iceland", 
  "2020-09-20", 2307., 0., 20.286, 10., 0., 0., 6760.44, 0., 59.445, 29.304, 
  0., 0., 2.04, "", "", 2., 5.861, "", "", "", "", 1512., 108449., 317.799, 
  4.431, 1701., 4.985, "", "", "tests performed", "", "", "", "", "", "", "", 
  "", "", 37.96, 341250., 3.404, 37.3, 14.431, 9.207, 46482.958, 0.2, 
  117.992, 5.31, 14.3, 15.2, "", 2.91, 82.99, 0.949}, 
 {"ISL", "Europe", "Iceland", "2020-09-21", 2377., 70., 29.857, 10., 0., 0., 
  6965.568, 205.128, 87.493, 29.304, 0., 0., 2., "", "", 2., 5.861, "", "", 
  "", "", 3846., 112295., 329.07, 11.27, 2164., 6.341, "", "", 
  "tests performed", "", "", "", "", "", "", "", "", "", 37.96, 341250., 
  3.404, 37.3, 14.431, 9.207, 46482.958, 0.2, 117.992, 5.31, 14.3, 15.2, "", 
  2.91, 82.99, 0.949}, {"ISL", "Europe", "Iceland", "2020-09-22", 2419., 42., 
  35., 10., 0., 0., 7088.645, 123.077, 102.564, 29.304, 0., 0., 1.91, "", "", 
  2., 5.861, "", "", "", "", 4525., 116820., 342.33, 13.26, 2700., 7.912, "", 
  "", "tests performed", "", "", "", "", "", "", "", "", "", 37.96, 341250., 
  3.404, 37.3, 14.431, 9.207, 46482.958, 0.2, 117.992, 5.31, 14.3, 15.2, "", 
  2.91, 82.99, 0.949}, {"ISL", "Europe", "Iceland", "2020-09-23", 2476., 57., 
  41., 10., 0., 0., 7255.678, 167.033, 120.147, 29.304, 0., 0., 1.82, "", "", 
  1., 2.93, "", "", "", "", 2073., 118893., 348.404, 6.075, 2818., 8.258, "", 
  "", "tests performed", "", "", "", "", "", "", "", "", "", 37.96, 341250., 
  3.404, 37.3, 14.431, 9.207, 46482.958, 0.2, 117.992, 5.31, 14.3, 15.2, "", 
  2.91, 82.99, 0.949}, {"ISL", "Europe", "Iceland", "2020-09-24", 2512., 36., 
  43.714, 10., 0., 0., 7361.172, 105.495, 128.1, 29.304, 0., 0., 1.73, "", 
  "", 2., 5.861, "", "", "", "", 2230., 121123., 354.939, 6.535, 2693., 
  7.892, "", "", "tests performed", "", "", "", "", "", "", "", "", "", 
  37.96, 341250., 3.404, 37.3, 14.431, 9.207, 46482.958, 0.2, 117.992, 5.31, 
  14.3, 15.2, "", 2.91, 82.99, 0.949}, {"ISL", "Europe", "Iceland", 
  "2020-09-25", 2561., 49., 47.286, 10., 0., 0., 7504.762, 143.59, 138.566, 
  29.304, 0., 0., 1.66, "", "", 2., 5.861, "", "", "", "", 2237., 123360., 
  361.495, 6.555, 2547., 7.464, "", "", "tests performed", "", "", "", "", 
  "", "", "", "", "", 37.96, 341250., 3.404, 37.3, 14.431, 9.207, 46482.958, 
  0.2, 117.992, 5.31, 14.3, 15.2, "", 2.91, 82.99, 0.949}, 
 {"ISL", "Europe", "Iceland", "2020-09-26", 2601., 40., 42., 10., 0., 0., 
  7621.978, 117.216, 123.077, 29.304, 0., 0., 1.59, "", "", 4., 11.722, "", 
  "", "", "", 974., 124334., 364.349, 2.854, 2485., 7.282, "", "", 
  "tests performed", "", "", "", "", "", "", "", "", "", 37.96, 341250., 
  3.404, 37.3, 14.431, 9.207, 46482.958, 0.2, 117.992, 5.31, 14.3, 15.2, "", 
  2.91, 82.99, 0.949}, {"ISL", "Europe", "Iceland", "2020-09-27", 2623., 22., 
  45.143, 10., 0., 0., 7686.447, 64.469, 132.287, 29.304, 0., 0., 1.54, "", 
  "", 4., 11.722, "", "", 5.623, 16.477, 765., 125099., 366.59, 2.242, 2379., 
  6.971, "", "", "tests performed", "", "", "", "", "", "", "", "", "", 
  37.96, 341250., 3.404, 37.3, 14.431, 9.207, 46482.958, 0.2, 117.992, 5.31, 
  14.3, 15.2, "", 2.91, 82.99, 0.949}, {"ISL", "Europe", "Iceland", 
  "2020-09-28", 2663., 40., 40.857, 10., 0., 0., 7803.663, 117.216, 119.728, 
  29.304, 0., 0., 1.49, "", "", 6., 17.582, "", "", "", "", 1764., 126863., 
  371.76, 5.169, 2081., 6.098, "", "", "tests performed", "", "", "", "", "", 
  "", "", "", "", 37.96, 341250., 3.404, 37.3, 14.431, 9.207, 46482.958, 0.2, 
  117.992, 5.31, 14.3, 15.2, "", 2.91, 82.99, 0.949}, 
 {"ISL", "Europe", "Iceland", "2020-09-29", 2695., 32., 39.429, 10., 0., 0., 
  7897.436, 93.773, 115.542, 29.304, 0., 0., 1.46, "", "", "", "", "", "", 
  "", "", 1703., 128566., 376.75, 4.99, 1678., 4.917, "", "", 
  "tests performed", "", "", "", "", "", "", "", "", "", 37.96, 341250., 
  3.404, 37.3, 14.431, 9.207, 46482.958, 0.2, 117.992, 5.31, 14.3, 15.2, "", 
  2.91, 82.99, 0.949}, {"ISL", "Europe", "Iceland", "2020-09-30", 2728., 33., 
  36., 10., 0., 0., 7994.139, 96.703, 105.495, 29.304, 0., 0., 1.44, "", "", 
  "", "", "", "", "", "", 1427., 129993., 380.932, 4.182, 1586., 4.648, "", 
  "", "tests performed", "", "", "", "", "", "", "", "", "", 37.96, 341250., 
  3.404, 37.3, 14.431, 9.207, 46482.958, 0.2, 117.992, 5.31, 14.3, 15.2, "", 
  2.91, 82.99, 0.949}, {"ISL", "Europe", "Iceland", "2020-10-01", 2769., 41., 
  36.714, 10., 0., 0., 8114.286, 120.147, 107.588, 29.304, 0., 0., 1.43, "", 
  "", "", "", "", "", "", "", 1269., 131262., 384.651, 3.719, 1448., 4.243, 
  "", "", "tests performed", "", "", "", "", "", "", "", "", "", 37.96, 
  341250., 3.404, 37.3, 14.431, 9.207, 46482.958, 0.2, 117.992, 5.31, 14.3, 
  15.2, "", 2.91, 82.99, 0.949}, {"ISL", "Europe", "Iceland", "2020-10-02", 
  2809., 40., 35.429, 10., 0., 0., 8231.502, 117.216, 103.82, 29.304, 0., 0., 
  1.42, "", "", "", "", "", "", "", "", 1456., 132718., 388.917, 4.267, 
  1337., 3.918, "", "", "tests performed", "", "", "", "", "", "", "", "", 
  "", 37.96, 341250., 3.404, 37.3, 14.431, 9.207, 46482.958, 0.2, 117.992, 
  5.31, 14.3, 15.2, "", 2.91, 82.99, 0.949}, {"ISL", "Europe", "Iceland", 
  "2020-10-03", 2872., 63., 38.714, 10., 0., 0., 8416.117, 184.615, 113.448, 
  29.304, 0., 0., 1.43, "", "", "", "", "", "", "", "", 1135., 133853., 
  392.243, 3.326, 1360., 3.985, "", "", "tests performed", "", "", "", "", 
  "", "", "", "", "", 37.96, 341250., 3.404, 37.3, 14.431, 9.207, 46482.958, 
  0.2, 117.992, 5.31, 14.3, 15.2, "", 2.91, 82.99, 0.949}, 
 {"ISL", "Europe", "Iceland", "2020-10-04", 2921., 49., 42.571, 10., 0., 0., 
  8559.707, 143.59, 124.751, 29.304, 0., 0., 1.43, "", "", 15., 43.956, "", 
  "", 14.994, 43.94, 1088., 134941., 395.432, 3.188, 1406., 4.12, "", "", 
  "tests performed", "", "", "", "", "", "", "", "", "", 37.96, 341250., 
  3.404, 37.3, 14.431, 9.207, 46482.958, 0.2, 117.992, 5.31, 14.3, 15.2, "", 
  2.91, 82.99, 0.949}, {"ISL", "Europe", "Iceland", "2020-10-05", 2980., 59., 
  45.286, 10., 0., 0., 8732.601, 172.894, 132.705, 29.304, 0., 0., 1.43, "", 
  "", 15., 43.956, "", "", "", "", 2535., 137476., 402.86, 7.429, 1516., 
  4.442, "", "", "tests performed", "", "", "", "", "", "", "", "", "", 
  40.74, 341250., 3.404, 37.3, 14.431, 9.207, 46482.958, 0.2, 117.992, 5.31, 
  14.3, 15.2, "", 2.91, 82.99, 0.949}, {"ISL", "Europe", "Iceland", 
  "2020-10-06", 3081., 101., 55.143, 10., 0., 0., 9028.571, 295.971, 161.591, 
  29.304, 0., 0., 1.42, "", "", 18., 52.747, "", "", "", "", 2386., 139862., 
  409.852, 6.992, 1614., 4.73, "", "", "tests performed", "", "", "", "", "", 
  "", "", "", "", 40.74, 341250., 3.404, 37.3, 14.431, 9.207, 46482.958, 0.2, 
  117.992, 5.31, 14.3, 15.2, "", 2.91, 82.99, 0.949}, 
 {"ISL", "Europe", "Iceland", "2020-10-07", 3172., 91., 63.429, 10., 0., 0., 
  9295.238, 266.667, 185.871, 29.304, 0., 0., 1.4, "", "", "", "", "", "", 
  "", "", 2591., 142453., 417.445, 7.593, 1780., 5.216, "", "", 
  "tests performed", "", "", "", "", "", "", "", "", "", 40.74, 341250., 
  3.404, 37.3, 14.431, 9.207, 46482.958, 0.2, 117.992, 5.31, 14.3, 15.2, "", 
  2.91, 82.99, 0.949}, {"ISL", "Europe", "Iceland", "2020-10-08", 3267., 95., 
  71.143, 10., 0., 0., 9573.626, 278.388, 208.477, 29.304, 0., 0., 1.37, "", 
  "", "", "", "", "", "", "", 3479., 145932., 427.64, 10.195, 2096., 6.142, 
  "", "", "tests performed", "", "", "", "", "", "", "", "", "", 40.74, 
  341250., 3.404, 37.3, 14.431, 9.207, 46482.958, 0.2, 117.992, 5.31, 14.3, 
  15.2, "", 2.91, 82.99, 0.949}, {"ISL", "Europe", "Iceland", "2020-10-09", 
  3373., 106., 80.571, 10., 0., 0., 9884.249, 310.623, 236.107, 29.304, 0., 
  0., 1.33, "", "", "", "", "", "", "", "", 3213., 149145., 437.055, 9.415, 
  2347., 6.878, "", "", "tests performed", "", "", "", "", "", "", "", "", 
  "", 40.74, 341250., 3.404, 37.3, 14.431, 9.207, 46482.958, 0.2, 117.992, 
  5.31, 14.3, 15.2, "", 2.91, 82.99, 0.949}, {"ISL", "Europe", "Iceland", 
  "2020-10-10", 3460., 87., 84., 10., 0., 0., 10139.194, 254.945, 246.154, 
  29.304, 0., 0., 1.29, "", "", "", "", "", "", "", "", 1608., 150753., 
  441.767, 4.712, 2414., 7.074, "", "", "tests performed", "", "", "", "", 
  "", "", "", "", "", 40.74, 341250., 3.404, 37.3, 14.431, 9.207, 46482.958, 
  0.2, 117.992, 5.31, 14.3, 15.2, "", 2.91, 82.99, 0.949}, 
 {"ISL", "Europe", "Iceland", "2020-10-11", 3526., 66., 86.429, 10., 0., 0., 
  10332.601, 193.407, 253.271, 29.304, 0., 0., 1.25, "", "", "", "", "", "", 
  21.555, 63.164, 1055., 151808., 444.859, 3.092, 2410., 7.062, "", "", 
  "tests performed", "", "", "", "", "", "", "", "", "", 40.74, 341250., 
  3.404, 37.3, 14.431, 9.207, 46482.958, 0.2, 117.992, 5.31, 14.3, 15.2, "", 
  2.91, 82.99, 0.949}, {"ISL", "Europe", "Iceland", "2020-10-12", 3582., 56., 
  86., 10., 0., 0., 10496.703, 164.103, 252.015, 29.304, 0., 0., 1.21, "", 
  "", "", "", "", "", "", "", 3129., 154937., 454.028, 9.169, 2494., 7.308, 
  "", "", "tests performed", "", "", "", "", "", "", "", "", "", 40.74, 
  341250., 3.404, 37.3, 14.431, 9.207, 46482.958, 0.2, 117.992, 5.31, 14.3, 
  15.2, "", 2.91, 82.99, 0.949}, {"ISL", "Europe", "Iceland", "2020-10-13", 
  3668., 86., 83.857, 10., 0., 0., 10748.718, 252.015, 245.735, 29.304, 0., 
  0., 1.18, "", "", 24., 70.33, "", "", "", "", 1815., 156752., 459.347, 
  5.319, 2413., 7.071, "", "", "tests performed", "", "", "", "", "", "", "", 
  "", "", 40.74, 341250., 3.404, 37.3, 14.431, 9.207, 46482.958, 0.2, 
  117.992, 5.31, 14.3, 15.2, "", 2.91, 82.99, 0.949}, 
 {"ISL", "Europe", "Iceland", "2020-10-14", 3757., 89., 83.571, 10., 0., 0., 
  11009.524, 260.806, 244.898, 29.304, 0., 0., 1.15, "", "", 26., 76.19, "", 
  "", "", "", 2219., 158971., 465.849, 6.503, 2360., 6.916, "", "", 
  "tests performed", "", "", "", "", "", "", "", "", "", 40.74, 341250., 
  3.404, 37.3, 14.431, 9.207, 46482.958, 0.2, 117.992, 5.31, 14.3, 15.2, "", 
  2.91, 82.99, 0.949}, {"ISL", "Europe", "Iceland", "2020-10-15", 3837., 80., 
  81.429, 10., 0., 0., 11243.956, 234.432, 238.619, 29.304, 0., 0., 1.12, "", 
  "", 26., 76.19, "", "", "", "", 2175., 161146., 472.223, 6.374, 2173., 
  6.368, "", "", "tests performed", "", "", "", "", "", "", "", "", "", 
  40.74, 341250., 3.404, 37.3, 14.431, 9.207, 46482.958, 0.2, 117.992, 5.31, 
  14.3, 15.2, "", 2.91, 82.99, 0.949}, {"ISL", "Europe", "Iceland", 
  "2020-10-16", 3929., 92., 79.429, 11., 1., 0.143, 11513.553, 269.597, 
  232.758, 32.234, 2.93, 0.419, 1.09, "", "", 26., 76.19, "", "", "", "", 
  1807., 162953., 477.518, 5.295, 1973., 5.782, "", "", "tests performed", 
  "", "", "", "", "", "", "", "", "", 40.74, 341250., 3.404, 37.3, 14.431, 
  9.207, 46482.958, 0.2, 117.992, 5.31, 14.3, 15.2, "", 2.91, 82.99, 0.949}, 
 {"ISL", "Europe", "Iceland", "2020-10-17", 3998., 69., 76.857, 11., 0., 
  0.143, 11715.751, 202.198, 225.222, 32.234, 0., 0.419, 1.05, "", "", 26., 
  76.19, "", "", "", "", 1286., 164239., 481.286, 3.768, 1927., 5.647, "", 
  "", "tests performed", "", "", "", "", "", "", "", "", "", 40.74, 341250., 
  3.404, 37.3, 14.431, 9.207, 46482.958, 0.2, 117.992, 5.31, 14.3, 15.2, "", 
  2.91, 82.99, 0.949}, {"ISL", "Europe", "Iceland", "2020-10-18", 4055., 57., 
  75.571, 11., 0., 0.143, 11882.784, 167.033, 221.455, 32.234, 0., 0.419, 
  1.03, "", "", 27., 79.121, "", "", 15.932, 46.686, 823., 165062., 483.698, 
  2.412, 1893., 5.547, "", "", "tests performed", "", "", "", "", "", "", "", 
  "", "", 40.74, 341250., 3.404, 37.3, 14.431, 9.207, 46482.958, 0.2, 
  117.992, 5.31, 14.3, 15.2, "", 2.91, 82.99, 0.949}, 
 {"ISL", "Europe", "Iceland", "2020-10-19", 4101., 46., 74.143, 11., 0., 
  0.143, 12017.582, 134.799, 217.268, 32.234, 0., 0.419, 1., "", "", 25., 
  73.26, "", "", "", "", 2079., 167141., 489.79, 6.092, 1743., 5.108, "", "", 
  "tests performed", "", "", "", "", "", "", "", "", "", 40.74, 341250., 
  3.404, 37.3, 14.431, 9.207, 46482.958, 0.2, 117.992, 5.31, 14.3, 15.2, "", 
  2.91, 82.99, 0.949}, {"ISL", "Europe", "Iceland", "2020-10-20", 4193., 92., 
  75., 11., 0., 0.143, 12287.179, 269.597, 219.78, 32.234, 0., 0.419, 0.98, 
  "", "", 23., 67.399, "", "", "", "", 1435., 168576., 493.996, 4.205, 1689., 
  4.949, "", "", "tests performed", "", "", "", "", "", "", "", "", "", 
  47.22, 341250., 3.404, 37.3, 14.431, 9.207, 46482.958, 0.2, 117.992, 5.31, 
  14.3, 15.2, "", 2.91, 82.99, 0.949}, {"ISL", "Europe", "Iceland", 
  "2020-10-21", 4230., 37., 67.571, 11., 0., 0.143, 12395.604, 108.425, 
  198.012, 32.234, 0., 0.419, 0.95, "", "", 21., 61.538, "", "", "", "", 
  1602., 170178., 498.69, 4.695, 1601., 4.692, "", "", "tests performed", "", 
  "", "", "", "", "", "", "", "", 47.22, 341250., 3.404, 37.3, 14.431, 9.207, 
  46482.958, 0.2, 117.992, 5.31, 14.3, 15.2, "", 2.91, 82.99, 0.949}, 
 {"ISL", "Europe", "Iceland", "2020-10-22", 4268., 38., 61.571, 11., 0., 
  0.143, 12506.96, 111.355, 180.429, 32.234, 0., 0.419, 0.94, "", "", 18., 
  52.747, "", "", "", "", 1550., 171728., 503.232, 4.542, 1512., 4.431, "", 
  "", "tests performed", "", "", "", "", "", "", "", "", "", 47.22, 341250., 
  3.404, 37.3, 14.431, 9.207, 46482.958, 0.2, 117.992, 5.31, 14.3, 15.2, "", 
  2.91, 82.99, 0.949}, {"ISL", "Europe", "Iceland", "2020-10-23", 4308., 40., 
  54.143, 11., 0., 0., 12624.176, 117.216, 158.66, 32.234, 0., 0., 0.93, "", 
  "", 19., 55.678, "", "", "", "", 1574., 173302., 507.845, 4.612, 1478., 
  4.331, "", "", "tests performed", "", "", "", "", "", "", "", "", "", 
  47.22, 341250., 3.404, 37.3, 14.431, 9.207, 46482.958, 0.2, 117.992, 5.31, 
  14.3, 15.2, "", 2.91, 82.99, 0.949}, {"ISL", "Europe", "Iceland", 
  "2020-10-24", 4394., 86., 56.571, 11., 0., 0., 12876.19, 252.015, 165.777, 
  32.234, 0., 0., 0.94, "", "", "", "", "", "", "", "", 957., 174259., 
  510.649, 2.804, 1431., 4.193, "", "", "tests performed", "", "", "", "", 
  "", "", "", "", "", 47.22, 341250., 3.404, 37.3, 14.431, 9.207, 46482.958, 
  0.2, 117.992, 5.31, 14.3, 15.2, "", 2.91, 82.99, 0.949}, 
 {"ISL", "Europe", "Iceland", "2020-10-25", 4448., 54., 56.143, 11., 0., 0., 
  13034.432, 158.242, 164.521, 32.234, 0., 0., 0.93, "", "", 53., 155.311, 
  "", "", 49.669, 145.551, 712., 174971., 512.736, 2.086, 1416., 4.149, "", 
  "", "tests performed", "", "", "", "", "", "", "", "", "", 47.22, 341250., 
  3.404, 37.3, 14.431, 9.207, 46482.958, 0.2, 117.992, 5.31, 14.3, 15.2, "", 
  2.91, 82.99, 0.949}, {"ISL", "Europe", "Iceland", "2020-10-26", 4504., 56., 
  57.571, 11., 0., 0., 13198.535, 164.103, 168.707, 32.234, 0., 0., 0.92, "", 
  "", "", "", "", "", "", "", 2286., 177257., 519.434, 6.699, 1445., 4.234, 
  "", "", "tests performed", "", "", "", "", "", "", "", "", "", 47.22, 
  341250., 3.404, 37.3, 14.431, 9.207, 46482.958, 0.2, 117.992, 5.31, 14.3, 
  15.2, "", 2.91, 82.99, 0.949}, {"ISL", "Europe", "Iceland", "2020-10-27", 
  4574., 70., 54.429, 11., 0., 0., 13403.663, 205.128, 159.498, 32.234, 0., 
  0., 0.91, "", "", 58., 169.963, "", "", "", "", 2733., 179990., 527.443, 
  8.009, 1631., 4.779, "", "", "tests performed", "", "", "", "", "", "", "", 
  "", "", 47.22, 341250., 3.404, 37.3, 14.431, 9.207, 46482.958, 0.2, 
  117.992, 5.31, 14.3, 15.2, "", 2.91, 82.99, 0.949}, 
 {"ISL", "Europe", "Iceland", "2020-10-28", 4671., 97., 63., 12., 1., 0.143, 
  13687.912, 284.249, 184.615, 35.165, 2.93, 0.419, 0.9, "", "", 62., 
  181.685, "", "", "", "", 1541., 181531., 531.959, 4.516, 1622., 4.753, "", 
  "", "tests performed", "", "", "", "", "", "", "", "", "", 47.22, 341250., 
  3.404, 37.3, 14.431, 9.207, 46482.958, 0.2, 117.992, 5.31, 14.3, 15.2, "", 
  2.91, 82.99, 0.949}, {"ISL", "Europe", "Iceland", "2020-10-29", 4719., 48., 
  64.429, 12., 0., 0.143, 13828.571, 140.659, 188.802, 35.165, 0., 0.419, 
  0.87, "", "", 64., 187.546, "", "", "", "", 2035., 183566., 537.922, 5.963, 
  1691., 4.955, "", "", "tests performed", "", "", "", "", "", "", "", "", 
  "", 47.22, 341250., 3.404, 37.3, 14.431, 9.207, 46482.958, 0.2, 117.992, 
  5.31, 14.3, 15.2, "", 2.91, 82.99, 0.949}, {"ISL", "Europe", "Iceland", 
  "2020-10-30", 4797., 78., 69.857, 12., 0., 0.143, 14057.143, 228.571, 
  204.71, 35.165, 0., 0.419, 0.85, "", "", "", "", "", "", "", "", 1752., 
  185318., 543.056, 5.134, 1717., 5.032, "", "", "tests performed", "", "", 
  "", "", "", "", "", "", "", 47.22, 341250., 3.404, 37.3, 14.431, 9.207, 
  46482.958, 0.2, 117.992, 5.31, 14.3, 15.2, "", 2.91, 82.99, 0.949}, 
 {"ISL", "Europe", "Iceland", "2020-10-31", 4865., 68., 67.286, 12., 0., 
  0.143, 14256.41, 199.267, 197.174, 35.165, 0., 0.419, 0.81, "", "", 67., 
  196.337, "", "", "", "", 989., 186307., 545.955, 2.898, 1721., 5.043, "", 
  "", "tests performed", "", "", "", "", "", "", "", "", "", 52.78, 341250., 
  3.404, 37.3, 14.431, 9.207, 46482.958, 0.2, 117.992, 5.31, 14.3, 15.2, "", 
  2.91, 82.99, 0.949}, {"ISL", "Europe", "Iceland", "2020-11-01", 4890., 25., 
  63.143, 12., 0., 0.143, 14329.67, 73.26, 185.034, 35.165, 0., 0.419, 0.78, 
  "", "", 72., 210.989, "", "", 25.303, 74.149, 828., 187135., 548.381, 
  2.426, 1738., 5.093, "", "", "tests performed", "", "", "", "", "", "", "", 
  "", "", 52.78, 341250., 3.404, 37.3, 14.431, 9.207, 46482.958, 0.2, 
  117.992, 5.31, 14.3, 15.2, "", 2.91, 82.99, 0.949}, 
 {"ISL", "Europe", "Iceland", "2020-11-02", 4931., 41., 61., 12., 0., 0.143, 
  14449.817, 120.147, 178.755, 35.165, 0., 0.419, 0.75, "", "", 74., 216.85, 
  "", "", "", "", 1618., 188753., 553.122, 4.741, 1642., 4.812, "", "", 
  "tests performed", "", "", "", "", "", "", "", "", "", 52.78, 341250., 
  3.404, 37.3, 14.431, 9.207, 46482.958, 0.2, 117.992, 5.31, 14.3, 15.2, "", 
  2.91, 82.99, 0.949}, {"ISL", "Europe", "Iceland", "2020-11-03", 4957., 26., 
  54.714, 17., 5., 0.857, 14526.007, 76.19, 160.335, 49.817, 14.652, 2.512, 
  0.72, "", "", 71., 208.059, "", "", "", "", 1881., 190634., 558.634, 5.512, 
  1521., 4.457, "", "", "tests performed", "", "", "", "", "", "", "", "", 
  "", 52.78, 341250., 3.404, 37.3, 14.431, 9.207, 46482.958, 0.2, 117.992, 
  5.31, 14.3, 15.2, "", 2.91, 82.99, 0.949}, {"ISL", "Europe", "Iceland", 
  "2020-11-04", 4989., 32., 45.429, 17., 0., 0.714, 14619.78, 93.773, 
  133.124, 49.817, 0., 2.093, 0.69, "", "", 71., 208.059, "", "", "", "", 
  1623., 192257., 563.39, 4.756, 1532., 4.489, "", "", "tests performed", "", 
  "", "", "", "", "", "", "", "", 52.78, 341250., 3.404, 37.3, 14.431, 9.207, 
  46482.958, 0.2, 117.992, 5.31, 14.3, 15.2, "", 2.91, 82.99, 0.949}, 
 {"ISL", "Europe", "Iceland", "2020-11-05", 5017., 28., 42.571, 18., 1., 
  0.857, 14701.832, 82.051, 124.751, 52.747, 2.93, 2.512, 0.68, "", "", 78., 
  228.571, "", "", "", "", 1307., 193564., 567.221, 3.83, 1428., 4.185, "", 
  "", "tests performed", "", "", "", "", "", "", "", "", "", 52.78, 341250., 
  3.404, 37.3, 14.431, 9.207, 46482.958, 0.2, 117.992, 5.31, 14.3, 15.2, "", 
  2.91, 82.99, 0.949}, {"ISL", "Europe", "Iceland", "2020-11-06", 5039., 22., 
  34.571, 18., 0., 0.857, 14766.3, 64.469, 101.308, 52.747, 0., 2.512, 0.66, 
  "", "", 78., 228.571, "", "", "", "", 1485., 195049., 571.572, 4.352, 
  1390., 4.073, "", "", "tests performed", "", "", "", "", "", "", "", "", 
  "", 52.78, 341250., 3.404, 37.3, 14.431, 9.207, 46482.958, 0.2, 117.992, 
  5.31, 14.3, 15.2, "", 2.91, 82.99, 0.949}, {"ISL", "Europe", "Iceland", 
  "2020-11-07", 5063., 24., 28.286, 18., 0., 0.857, 14836.63, 70.33, 82.889, 
  52.747, 0., 2.512, 0.65, "", "", 80., 234.432, "", "", "", "", 611., 
  195660., 573.363, 1.79, 1336., 3.915, "", "", "tests performed", "", "", 
  "", "", "", "", "", "", "", 52.78, 341250., 3.404, 37.3, 14.431, 9.207, 
  46482.958, 0.2, 117.992, 5.31, 14.3, 15.2, "", 2.91, 82.99, 0.949}, 
 {"ISL", "Europe", "Iceland", "2020-11-08", 5078., 15., 26.857, 20., 2., 
  1.143, 14880.586, 43.956, 78.702, 58.608, 5.861, 3.349, 0.65, "", "", 75., 
  219.78, "", "", 20.617, 60.417, 522., 196182., 574.892, 1.53, 1292., 3.786, 
  "", "", "tests performed", "", "", "", "", "", "", "", "", "", 52.78, 
  341250., 3.404, 37.3, 14.431, 9.207, 46482.958, 0.2, 117.992, 5.31, 14.3, 
  15.2, "", 2.91, 82.99, 0.949}, {"ISL", "Europe", "Iceland", "2020-11-09", 
  5101., 23., 24.286, 23., 3., 1.571, 14947.985, 67.399, 71.167, 67.399, 
  8.791, 4.605, 0.64, "", "", 70., 205.128, "", "", "", "", 1264., 197446., 
  578.596, 3.704, 1242., 3.64, "", "", "tests performed", "", "", "", "", "", 
  "", "", "", "", 52.78, 341250., 3.404, 37.3, 14.431, 9.207, 46482.958, 0.2, 
  117.992, 5.31, 14.3, 15.2, "", 2.91, 82.99, 0.949}, 
 {"ISL", "Europe", "Iceland", "2020-11-10", 5114., 13., 22.429, 24., 1., 1., 
  14986.081, 38.095, 65.725, 70.33, 2.93, 2.93, 0.63, "", "", 68., 199.267, 
  "", "", "", "", 1031., 198477., 581.618, 3.021, 1120., 3.282, "", "", 
  "tests performed", "", "", "", "", "", "", "", "", "", 52.78, 341250., 
  3.404, 37.3, 14.431, 9.207, 46482.958, 0.2, 117.992, 5.31, 14.3, 15.2, "", 
  2.91, 82.99, 0.949}, {"ISL", "Europe", "Iceland", "2020-11-11", 5142., 28., 
  21.857, 24., 0., 1., 15068.132, 82.051, 64.05, 70.33, 0., 2.93, 0.64, "", 
  "", 63., 184.615, "", "", "", "", 865., 199342., 584.152, 2.535, 1012., 
  2.966, "", "", "tests performed", "", "", "", "", "", "", "", "", "", 
  52.78, 341250., 3.404, 37.3, 14.431, 9.207, 46482.958, 0.2, 117.992, 5.31, 
  14.3, 15.2, "", 2.91, 82.99, 0.949}, {"ISL", "Europe", "Iceland", 
  "2020-11-12", 5160., 18., 20.429, 25., 1., 1., 15120.879, 52.747, 59.864, 
  73.26, 2.93, 2.93, 0.64, "", "", 61., 178.755, "", "", "", "", 822., 
  200164., 586.561, 2.409, 943., 2.763, "", "", "tests performed", "", "", 
  "", "", "", "", "", "", "", 52.78, 341250., 3.404, 37.3, 14.431, 9.207, 
  46482.958, 0.2, 117.992, 5.31, 14.3, 15.2, "", 2.91, 82.99, 0.949}, 
 {"ISL", "Europe", "Iceland", "2020-11-13", 5170., 10., 18.714, 25., 0., 1., 
  15150.183, 29.304, 54.84, 73.26, 0., 2.93, 0.63, "", "", 62., 181.685, "", 
  "", "", "", 1181., 201345., 590.022, 3.461, 899., 2.634, "", "", 
  "tests performed", "", "", "", "", "", "", "", "", "", 52.78, 341250., 
  3.404, 37.3, 14.431, 9.207, 46482.958, 0.2, 117.992, 5.31, 14.3, 15.2, "", 
  2.91, 82.99, 0.949}, {"ISL", "Europe", "Iceland", "2020-11-14", 5186., 16., 
  17.571, 25., 0., 1., 15197.07, 46.886, 51.491, 73.26, 0., 2.93, 0.64, "", 
  "", 62., 181.685, "", "", "", "", 431., 201776., 591.285, 1.263, 874., 
  2.561, "", "", "tests performed", "", "", "", "", "", "", "", "", "", 
  52.78, 341250., 3.404, 37.3, 14.431, 9.207, 46482.958, 0.2, 117.992, 5.31, 
  14.3, 15.2, "", 2.91, 82.99, 0.949}, {"ISL", "Europe", "Iceland", 
  "2020-11-15", 5189., 3., 15.857, 25., 0., 0.714, 15205.861, 8.791, 46.468, 
  73.26, 0., 2.093, 0.65, "", "", 59., 172.894, "", "", 9.372, 27.462, 383., 
  202159., 592.407, 1.122, 854., 2.503, "", "", "tests performed", "", "", 
  "", "", "", "", "", "", "", 52.78, 341250., 3.404, 37.3, 14.431, 9.207, 
  46482.958, 0.2, 117.992, 5.31, 14.3, 15.2, "", 2.91, 82.99, 0.949}, 
 {"ISL", "Europe", "Iceland", "2020-11-16", 5205., 16., 14.857, 25., 0., 
  0.286, 15252.747, 46.886, 43.537, 73.26, 0., 0.837, 0.66, "", "", 57., 
  167.033, "", "", "", "", 1296., 203455., 596.205, 3.798, 858., 2.514, "", 
  "", "tests performed", "", "", "", "", "", "", "", "", "", 52.78, 341250., 
  3.404, 37.3, 14.431, 9.207, 46482.958, 0.2, 117.992, 5.31, 14.3, 15.2, "", 
  2.91, 82.99, 0.949}, {"ISL", "Europe", "Iceland", "2020-11-17", 5215., 10., 
  14.429, 25., 0., 0.143, 15282.051, 29.304, 42.282, 73.26, 0., 0.419, 0.67, 
  "", "", 55., 161.172, "", "", "", "", 961., 204416., 599.021, 2.816, 848., 
  2.485, "", "", "tests performed", "", "", "", "", "", "", "", "", "", 
  52.78, 341250., 3.404, 37.3, 14.431, 9.207, 46482.958, 0.2, 117.992, 5.31, 
  14.3, 15.2, "", 2.91, 82.99, 0.949}, {"ISL", "Europe", "Iceland", 
  "2020-11-18", 5226., 11., 12., 25., 0., 0.143, 15314.286, 32.234, 35.165, 
  73.26, 0., 0.419, 0.69, "", "", 52., 152.381, "", "", "", "", 770., 
  205186., 601.278, 2.256, 835., 2.447, "", "", "tests performed", "", "", 
  "", "", "", "", "", "", "", 52.78, 341250., 3.404, 37.3, 14.431, 9.207, 
  46482.958, 0.2, 117.992, 5.31, 14.3, 15.2, "", 2.91, 82.99, 0.949}, 
 {"ISL", "Europe", "Iceland", "2020-11-19", 5231., 5., 10.143, 25., 0., 0., 
  15328.938, 14.652, 29.723, 73.26, 0., 0., 0.72, "", "", "", "", "", "", "", 
  "", 667., 205853., 603.232, 1.955, 813., 2.382, "", "", "tests performed", 
  "", "", "", "", "", "", "", "", "", 52.78, 341250., 3.404, 37.3, 14.431, 
  9.207, 46482.958, 0.2, 117.992, 5.31, 14.3, 15.2, "", 2.91, 82.99, 0.949}, 
 {"ISL", "Europe", "Iceland", "2020-11-20", 5251., 20., 11.571, 26., 1., 
  0.143, 15387.546, 58.608, 33.909, 76.19, 2.93, 0.419, 0.75, "", "", "", "", 
  "", "", "", "", 765., 206618., 605.474, 2.242, 753., 2.207, "", "", 
  "tests performed", "", "", "", "", "", "", "", "", "", 52.78, 341250., 
  3.404, 37.3, 14.431, 9.207, 46482.958, 0.2, 117.992, 5.31, 14.3, 15.2, "", 
  2.91, 82.99, 0.949}, {"ISL", "Europe", "Iceland", "2020-11-21", 5269., 18., 
  11.857, 26., 0., 0.143, 15440.293, 52.747, 34.746, 76.19, 0., 0.419, 0.77, 
  "", "", "", "", "", "", "", "", 334., 206952., 606.453, 0.979, 739., 2.166, 
  "", "", "tests performed", "", "", "", "", "", "", "", "", "", 52.78, 
  341250., 3.404, 37.3, 14.431, 9.207, 46482.958, 0.2, 117.992, 5.31, 14.3, 
  15.2, "", 2.91, 82.99, 0.949}, {"ISL", "Europe", "Iceland", "2020-11-22", 
  5277., 8., 12.571, 26., 0., 0.143, 15463.736, 23.443, 36.839, 76.19, 0., 
  0.419, 0.79, "", "", "", "", "", "", 3.749, 10.985, 271., 207223., 607.247, 
  0.794, 723., 2.119, "", "", "tests performed", "", "", "", "", "", "", "", 
  "", "", 52.78, 341250., 3.404, 37.3, 14.431, 9.207, 46482.958, 0.2, 
  117.992, 5.31, 14.3, 15.2, "", 2.91, 82.99, 0.949}, 
 {"ISL", "Europe", "Iceland", "2020-11-23", 5289., 12., 12., 26., 0., 0.143, 
  15498.901, 35.165, 35.165, 76.19, 0., 0.419, 0.81, "", "", 43., 126.007, 
  "", "", "", "", 958., 208181., 610.054, 2.807, 675., 1.978, "", "", 
  "tests performed", "", "", "", "", "", "", "", "", "", 52.78, 341250., 
  3.404, 37.3, 14.431, 9.207, 46482.958, 0.2, 117.992, 5.31, 14.3, 15.2, "", 
  2.91, 82.99, 0.949}, {"ISL", "Europe", "Iceland", "2020-11-24", 5298., 9., 
  11.857, 26., 0., 0.143, 15525.275, 26.374, 34.746, 76.19, 0., 0.419, 0.83, 
  "", "", 45., 131.868, "", "", "", "", 747., 208928., 612.243, 2.189, 645., 
  1.89, "", "", "tests performed", "", "", "", "", "", "", "", "", "", 52.78, 
  341250., 3.404, 37.3, 14.431, 9.207, 46482.958, 0.2, 117.992, 5.31, 14.3, 
  15.2, "", 2.91, 82.99, 0.949}, {"ISL", "Europe", "Iceland", "2020-11-25", 
  5312., 14., 12.286, 26., 0., 0.143, 15566.3, 41.026, 36.002, 76.19, 0., 
  0.419, 0.86, "", "", 45., 131.868, "", "", "", "", 706., 209634., 614.312, 
  2.069, 635., 1.861, "", "", "tests performed", "", "", "", "", "", "", "", 
  "", "", 52.78, 341250., 3.404, 37.3, 14.431, 9.207, 46482.958, 0.2, 
  117.992, 5.31, 14.3, 15.2, "", 2.91, 82.99, 0.949}, 
 {"ISL", "Europe", "Iceland", "2020-11-26", 5323., 11., 13.143, 26., 0., 
  0.143, 15598.535, 32.234, 38.514, 76.19, 0., 0.419, 0.89, "", "", 42., 
  123.077, "", "", "", "", 899., 210533., 616.947, 2.634, 669., 1.96, "", "", 
  "tests performed", "", "", "", "", "", "", "", "", "", 52.78, 341250., 
  3.404, 37.3, 14.431, 9.207, 46482.958, 0.2, 117.992, 5.31, 14.3, 15.2, "", 
  2.91, 82.99, 0.949}, {"ISL", "Europe", "Iceland", "2020-11-27", 5346., 23., 
  13.571, 26., 0., 0., 15665.934, 67.399, 39.77, 76.19, 0., 0., 0.92, "", "", 
  42., 123.077, "", "", "", "", 1047., 211580., 620.015, 3.068, 709., 2.078, 
  "", "", "tests performed", "", "", "", "", "", "", "", "", "", 52.78, 
  341250., 3.404, 37.3, 14.431, 9.207, 46482.958, 0.2, 117.992, 5.31, 14.3, 
  15.2, "", 2.91, 82.99, 0.949}, {"ISL", "Europe", "Iceland", "2020-11-28", 
  5371., 25., 14.571, 26., 0., 0., 15739.194, 73.26, 42.7, 76.19, 0., 0., 
  0.93, "", "", 42., 123.077, "", "", "", "", 575., 212155., 621.7, 1.685, 
  743., 2.177, "", "", "tests performed", "", "", "", "", "", "", "", "", "", 
  52.78, 341250., 3.404, 37.3, 14.431, 9.207, 46482.958, 0.2, 117.992, 5.31, 
  14.3, 15.2, "", 2.91, 82.99, 0.949}, {"ISL", "Europe", "Iceland", 
  "2020-11-29", 5381., 10., 14.857, 26., 0., 0., 15768.498, 29.304, 43.537, 
  76.19, 0., 0., 0.93, "", "", 41., 120.147, "", "", 3.749, 10.985, 543., 
  212698., 623.291, 1.591, 782., 2.292, "", "", "tests performed", "", "", 
  "", "", "", "", "", "", "", 52.78, 341250., 3.404, 37.3, 14.431, 9.207, 
  46482.958, 0.2, 117.992, 5.31, 14.3, 15.2, "", 2.91, 82.99, 0.949}, 
 {"ISL", "Europe", "Iceland", "2020-11-30", 5392., 11., 14.714, 26., 0., 0., 
  15800.733, 32.234, 43.119, 76.19, 0., 0., 0.92, "", "", 40., 117.216, "", 
  "", "", "", 1563., 214261., 627.871, 4.58, 869., 2.547, "", "", 
  "tests performed", "", "", "", "", "", "", "", "", "", 52.78, 341250., 
  3.404, 37.3, 14.431, 9.207, 46482.958, 0.2, 117.992, 5.31, 14.3, 15.2, "", 
  2.91, 82.99, 0.949}, {"ISL", "Europe", "Iceland", "2020-12-01", 5413., 21., 
  16.429, 27., 1., 0.143, 15862.271, 61.538, 48.142, 79.121, 2.93, 0.419, 
  0.93, "", "", 39., 114.286, "", "", "", "", 1326., 215587., 631.757, 3.886, 
  951., 2.787, "", "", "tests performed", "", "", "", "", "", "", "", "", "", 
  52.78, 341250., 3.404, 37.3, 14.431, 9.207, 46482.958, 0.2, 117.992, 5.31, 
  14.3, 15.2, "", 2.91, 82.99, 0.949}, {"ISL", "Europe", "Iceland", 
  "2020-12-02", 5413., 0., 14.429, 27., 0., 0.143, 15862.271, 0., 42.282, 
  79.121, 0., 0.419, 0.93, "", "", 38., 111.355, "", "", "", "", 1318., 
  216905., 635.619, 3.862, 1039., 3.045, "", "", "tests performed", "", "", 
  "", "", "", "", "", "", "", 52.78, 341250., 3.404, 37.3, 14.431, 9.207, 
  46482.958, 0.2, 117.992, 5.31, 14.3, 15.2, "", 2.91, 82.99, 0.949}, 
 {"ISL", "Europe", "Iceland", "2020-12-03", 5448., 35., 17.857, 27., 0., 
  0.143, 15964.835, 102.564, 52.329, 79.121, 0., 0.419, 0.95, "", "", 38., 
  111.355, "", "", "", "", 872., 217777., 638.174, 2.555, 1035., 3.033, "", 
  "", "tests performed", "", "", "", "", "", "", "", "", "", 52.78, 341250., 
  3.404, 37.3, 14.431, 9.207, 46482.958, 0.2, 117.992, 5.31, 14.3, 15.2, "", 
  2.91, 82.99, 0.949}, {"ISL", "Europe", "Iceland", "2020-12-04", 5462., 14., 
  16.571, 27., 0., 0.143, 16005.861, 41.026, 48.561, 79.121, 0., 0.419, 0.93, 
  "", "", 38., 111.355, "", "", "", "", 964., 218741., 640.999, 2.825, 1023., 
  2.998, "", "", "tests performed", "", "", "", "", "", "", "", "", "", 
  52.78, 341250., 3.404, 37.3, 14.431, 9.207, 46482.958, 0.2, 117.992, 5.31, 
  14.3, 15.2, "", 2.91, 82.99, 0.949}, {"ISL", "Europe", "Iceland", 
  "2020-12-05", 5476., 14., 15., 27., 0., 0.143, 16046.886, 41.026, 43.956, 
  79.121, 0., 0.419, 0.92, "", "", "", "", "", "", "", "", 497., 219238., 
  642.456, 1.456, 1012., 2.966, "", "", "tests performed", "", "", "", "", 
  "", "", "", "", "", 52.78, 341250., 3.404, 37.3, 14.431, 9.207, 46482.958, 
  0.2, 117.992, 5.31, 14.3, 15.2, "", 2.91, 82.99, 0.949}, 
 {"ISL", "Europe", "Iceland", "2020-12-06", 5482., 6., 14.429, 27., 0., 
  0.143, 16064.469, 17.582, 42.282, 79.121, 0., 0.419, 0.9, "", "", "", "", 
  "", "", 0.937, 2.746, 452., 219690., 643.78, 1.325, 999., 2.927, "", "", 
  "tests performed", "", "", "", "", "", "", "", "", "", 52.78, 341250., 
  3.404, 37.3, 14.431, 9.207, 46482.958, 0.2, 117.992, 5.31, 14.3, 15.2, "", 
  2.91, 82.99, 0.949}, {"ISL", "Europe", "Iceland", "2020-12-07", 5496., 14., 
  14.857, 27., 0., 0.143, 16105.495, 41.026, 43.537, 79.121, 0., 0.419, 0.89, 
  "", "", "", "", "", "", "", "", 1371., 221061., 647.798, 4.018, 971., 
  2.845, "", "", "tests performed", "", "", "", "", "", "", "", "", "", 
  52.78, 341250., 3.404, 37.3, 14.431, 9.207, 46482.958, 0.2, 117.992, 5.31, 
  14.3, 15.2, "", 2.91, 82.99, 0.949}, {"ISL", "Europe", "Iceland", 
  "2020-12-08", 5506., 10., 13.286, 28., 1., 0.143, 16134.799, 29.304, 
  38.932, 82.051, 2.93, 0.419, 0.88, "", "", 33., 96.703, "", "", "", "", 
  923., 221984., 650.503, 2.705, 914., 2.678, "", "", "tests performed", "", 
  "", "", "", "", "", "", "", "", 52.78, 341250., 3.404, 37.3, 14.431, 9.207, 
  46482.958, 0.2, 117.992, 5.31, 14.3, 15.2, "", 2.91, 82.99, 0.949}, 
 {"ISL", "Europe", "Iceland", "2020-12-09", 5516., 10., 14.714, 28., 0., 
  0.143, 16164.103, 29.304, 43.119, 82.051, 0., 0.419, 0.88, "", "", 32., 
  93.773, "", "", "", "", 807., 222791., 652.867, 2.365, 841., 2.464, "", "", 
  "tests performed", "", "", "", "", "", "", "", "", "", 52.78, 341250., 
  3.404, 37.3, 14.431, 9.207, 46482.958, 0.2, 117.992, 5.31, 14.3, 15.2, "", 
  2.91, 82.99, 0.949}, {"ISL", "Europe", "Iceland", "2020-12-10", 5524., 8., 
  10.857, 28., 0., 0.143, 16187.546, 23.443, 31.816, 82.051, 0., 0.419, 0.89, 
  "", "", 33., 96.703, "", "", "", "", 845., 223636., 655.344, 2.476, 837., 
  2.453, "", "", "tests performed", "", "", "", "", "", "", "", "", "", 
  52.78, 341250., 3.404, 37.3, 14.431, 9.207, 46482.958, 0.2, 117.992, 5.31, 
  14.3, 15.2, "", 2.91, 82.99, 0.949}, {"ISL", "Europe", "Iceland", 
  "2020-12-11", 5539., 15., 11., 28., 0., 0.143, 16231.502, 43.956, 32.234, 
  82.051, 0., 0.419, 0.9, "", "", 33., 96.703, "", "", "", "", 734., 224370., 
  657.495, 2.151, 804., 2.356, "", "", "tests performed", "", "", "", "", "", 
  "", "", "", "", 52.78, 341250., 3.404, 37.3, 14.431, 9.207, 46482.958, 0.2, 
  117.992, 5.31, 14.3, 15.2, "", 2.91, 82.99, 0.949}, 
 {"ISL", "Europe", "Iceland", "2020-12-12", 5552., 13., 10.857, 28., 0., 
  0.143, 16269.597, 38.095, 31.816, 82.051, 0., 0.419, 0.9, "", "", 33., 
  96.703, "", "", "", "", 438., 224808., 658.778, 1.284, 796., 2.333, "", "", 
  "tests performed", "", "", "", "", "", "", "", "", "", 52.78, 341250., 
  3.404, 37.3, 14.431, 9.207, 46482.958, 0.2, 117.992, 5.31, 14.3, 15.2, "", 
  2.91, 82.99, 0.949}, {"ISL", "Europe", "Iceland", "2020-12-13", 5557., 5., 
  10.714, 28., 0., 0.143, 16284.249, 14.652, 31.397, 82.051, 0., 0.419, 0.9, 
  "", "", 33., 96.703, "", "", 0.937, 2.746, 393., 225201., 659.93, 1.152, 
  787., 2.306, "", "", "tests performed", "", "", "", "", "", "", "", "", "", 
  52.78, 341250., 3.404, 37.3, 14.431, 9.207, 46482.958, 0.2, 117.992, 5.31, 
  14.3, 15.2, "", 2.91, 82.99, 0.949}, {"ISL", "Europe", "Iceland", 
  "2020-12-14", 5564., 7., 9.714, 28., 0., 0.143, 16304.762, 20.513, 28.467, 
  82.051, 0., 0.419, 0.9, "", "", 33., 96.703, "", "", "", "", 1263., 
  226464., 663.631, 3.701, 772., 2.262, "", "", "tests performed", "", "", 
  "", "", "", "", "", "", "", 52.78, 341250., 3.404, 37.3, 14.431, 9.207, 
  46482.958, 0.2, 117.992, 5.31, 14.3, 15.2, "", 2.91, 82.99, 0.949}, 
 {"ISL", "Europe", "Iceland", "2020-12-15", 5571., 7., 9.286, 28., 0., 0., 
  16325.275, 20.513, 27.211, 82.051, 0., 0., 0.92, "", "", 32., 93.773, "", 
  "", "", "", 1031., 227495., 666.652, 3.021, 787., 2.306, "", "", 
  "tests performed", "", "", "", "", "", "", "", "", "", 52.78, 341250., 
  3.404, 37.3, 14.431, 9.207, 46482.958, 0.2, 117.992, 5.31, 14.3, 15.2, "", 
  2.91, 82.99, 0.949}, {"ISL", "Europe", "Iceland", "2020-12-16", 5578., 7., 
  8.857, 28., 0., 0., 16345.788, 20.513, 25.955, 82.051, 0., 0., 0.95, "", 
  "", 33., 96.703, "", "", "", "", 920., 228415., 669.348, 2.696, 803., 
  2.353, "", "", "tests performed", "", "", "", "", "", "", "", "", "", 
  52.78, 341250., 3.404, 37.3, 14.431, 9.207, 46482.958, 0.2, 117.992, 5.31, 
  14.3, 15.2, "", 2.91, 82.99, 0.949}, {"ISL", "Europe", "Iceland", 
  "2020-12-17", 5588., 10., 9.143, 28., 0., 0., 16375.092, 29.304, 26.792, 
  82.051, 0., 0., 0.99, "", "", 34., 99.634, "", "", "", "", 1008., 229423., 
  672.302, 2.954, 827., 2.423, "", "", "tests performed", "", "", "", "", "", 
  "", "", "", "", 52.78, 341250., 3.404, 37.3, 14.431, 9.207, 46482.958, 0.2, 
  117.992, 5.31, 14.3, 15.2, "", 2.91, 82.99, 0.949}, 
 {"ISL", "Europe", "Iceland", "2020-12-18", 5604., 16., 9.286, 28., 0., 0., 
  16421.978, 46.886, 27.211, 82.051, 0., 0., 1.02, "", "", 34., 99.634, "", 
  "", "", "", 965., 230388., 675.13, 2.828, 860., 2.52, "", "", 
  "tests performed", "", "", "", "", "", "", "", "", "", 52.78, 341250., 
  3.404, 37.3, 14.431, 9.207, 46482.958, 0.2, 117.992, 5.31, 14.3, 15.2, "", 
  2.91, 82.99, 0.949}, {"ISL", "Europe", "Iceland", "2020-12-19", 5621., 17., 
  9.857, 28., 0., 0., 16471.795, 49.817, 28.885, 82.051, 0., 0., 1.04, "", 
  "", 34., 99.634, "", "", "", "", 582., 230970., 676.835, 1.705, 880., 
  2.579, "", "", "tests performed", "", "", "", "", "", "", "", "", "", 
  52.78, 341250., 3.404, 37.3, 14.431, 9.207, 46482.958, 0.2, 117.992, 5.31, 
  14.3, 15.2, "", 2.91, 82.99, 0.949}, {"ISL", "Europe", "Iceland", 
  "2020-12-20", 5642., 21., 12.143, 28., 0., 0., 16533.333, 61.538, 35.583, 
  82.051, 0., 0., 1.05, "", "", 29., 84.982, "", "", 2.811, 8.239, 796., 
  231766., 679.168, 2.333, 938., 2.749, "", "", "tests performed", "", "", 
  "", "", "", "", "", "", "", 52.78, 341250., 3.404, 37.3, 14.431, 9.207, 
  46482.958, 0.2, 117.992, 5.31, 14.3, 15.2, "", 2.91, 82.99, 0.949}, 
 {"ISL", "Europe", "Iceland", "2020-12-21", 5656., 14., 13.143, 28., 0., 0., 
  16574.359, 41.026, 38.514, 82.051, 0., 0., 1.02, "", "", 28., 82.051, "", 
  "", "", "", 1436., 233202., 683.376, 4.208, 963., 2.822, "", "", 
  "tests performed", "", "", "", "", "", "", "", "", "", 52.78, 341250., 
  3.404, 37.3, 14.431, 9.207, 46482.958, 0.2, 117.992, 5.31, 14.3, 15.2, "", 
  2.91, 82.99, 0.949}, {"ISL", "Europe", "Iceland", "2020-12-22", 5667., 11., 
  13.714, 28., 0., 0., 16606.593, 32.234, 40.188, 82.051, 0., 0., 1.01, "", 
  "", 24., 70.33, "", "", "", "", 1434., 234636., 687.578, 4.202, 1020., 
  2.989, "", "", "tests performed", "", "", "", "", "", "", "", "", "", 
  52.78, 341250., 3.404, 37.3, 14.431, 9.207, 46482.958, 0.2, 117.992, 5.31, 
  14.3, 15.2, "", 2.91, 82.99, 0.949}, {"ISL", "Europe", "Iceland", 
  "2020-12-23", 5683., 16., 15., 28., 0., 0., 16653.48, 46.886, 43.956, 
  82.051, 0., 0., 1.01, "", "", "", "", "", "", "", "", 1213., 235849., 
  691.133, 3.555, 1062., 3.112, "", "", "tests performed", "", "", "", "", 
  "", "", "", "", "", 52.78, 341250., 3.404, 37.3, 14.431, 9.207, 46482.958, 
  0.2, 117.992, 5.31, 14.3, 15.2, "", 2.91, 82.99, 0.949}, 
 {"ISL", "Europe", "Iceland", "2020-12-24", 5683., 0., 13.571, 28., 0., 0., 
  16653.48, 0., 39.77, 82.051, 0., 0., 1., "", "", "", "", "", "", "", "", 
  717., 236566., 693.234, 2.101, 1020., 2.989, "", "", "tests performed", "", 
  "", "", "", "", "", "", "", "", 52.78, 341250., 3.404, 37.3, 14.431, 9.207, 
  46482.958, 0.2, 117.992, 5.31, 14.3, 15.2, "", 2.91, 82.99, 0.949}, 
 {"ISL", "Europe", "Iceland", "2020-12-25", 5683., 0., 11.286, 28., 0., 0., 
  16653.48, 0., 33.072, 82.051, 0., 0., 1.01, "", "", "", "", "", "", "", "", 
  96., 236662., 693.515, 0.281, 896., 2.626, "", "", "tests performed", "", 
  "", "", "", "", "", "", "", "", 52.78, 341250., 3.404, 37.3, 14.431, 9.207, 
  46482.958, 0.2, 117.992, 5.31, 14.3, 15.2, "", 2.91, 82.99, 0.949}, 
 {"ISL", "Europe", "Iceland", "2020-12-26", 5683., 0., 8.857, 28., 0., 0., 
  16653.48, 0., 25.955, 82.051, 0., 0., 1.05, "", "", "", "", "", "", "", "", 
  658., 237320., 695.443, 1.928, 907., 2.658, "", "", "tests performed", "", 
  "", "", "", "", "", "", "", "", 52.78, 341250., 3.404, 37.3, 14.431, 9.207, 
  46482.958, 0.2, 117.992, 5.31, 14.3, 15.2, "", 2.91, 82.99, 0.949}, 
 {"ISL", "Europe", "Iceland", "2020-12-27", 5683., 0., 5.857, 28., 0., 0., 
  16653.48, 0., 17.164, 82.051, 0., 0., 1.1, "", "", 25., 73.26, "", "", "", 
  "", 544., 237864., 697.037, 1.594, 871., 2.552, "", "", "tests performed", 
  "", "", "", "", "", "", "", "", "", 52.78, 341250., 3.404, 37.3, 14.431, 
  9.207, 46482.958, 0.2, 117.992, 5.31, 14.3, 15.2, "", 2.91, 82.99, 0.949}, 
 {"ISL", "Europe", "Iceland", "2020-12-28", 5726., 43., 10., 28., 0., 0., 
  16779.487, 126.007, 29.304, 82.051, 0., 0., 1.17, "", "", 23., 67.399, "", 
  "", "", "", 977., 238841., 699.9, 2.863, 806., 2.362, "", "", 
  "tests performed", "", "", "", "", "", "", "", "", "", 52.78, 341250., 
  3.404, 37.3, 14.431, 9.207, 46482.958, 0.2, 117.992, 5.31, 14.3, 15.2, "", 
  2.91, 82.99, 0.949}, {"ISL", "Europe", "Iceland", "2020-12-29", 5736., 10., 
  9.857, 29., 1., 0.143, 16808.791, 29.304, 28.885, 84.982, 2.93, 0.419, 
  1.15, "", "", 23., 67.399, "", "", "", "", 964., 239805., 702.725, 2.825, 
  738., 2.163, "", "", "tests performed", "", "", "", "", "", "", "", "", "", 
  52.78, 341250., 3.404, 37.3, 14.431, 9.207, 46482.958, 0.2, 117.992, 5.31, 
  14.3, 15.2, "", 2.91, 82.99, 0.949}, {"ISL", "Europe", "Iceland", 
  "2020-12-30", 5754., 18., 10.143, 29., 0., 0.143, 16861.538, 52.747, 
  29.723, 84.982, 0., 0.419, 1.13, "", "", "", "", "", "", "", "", 1020., 
  240825., 705.714, 2.989, 711., 2.084, "", "", "tests performed", 4875., 
  4875., "", "", "", 1.43, 1.43, "", "", 52.78, 341250., 3.404, 37.3, 14.431, 
  9.207, 46482.958, 0.2, 117.992, 5.31, 14.3, 15.2, "", 2.91, 82.99, 0.949}, 
 {"ISL", "Europe", "Iceland", "2020-12-31", 5754., 0., 10.143, 29., 0., 
  0.143, 16861.538, 0., 29.723, 84.982, 0., 0.419, 1.11, "", "", "", "", "", 
  "", "", "", 596., 241421., 707.461, 1.747, 694., 2.034, "", "", 
  "tests performed", "", "", "", "", 63., "", "", "", 185., 52.78, 341250., 
  3.404, 37.3, 14.431, 9.207, 46482.958, 0.2, 117.992, 5.31, 14.3, 15.2, "", 
  2.91, 82.99, 0.949}, {"ISL", "Europe", "Iceland", "2021-01-01", 5754., 0., 
  10.143, 29., 0., 0.143, 16861.538, 0., 29.723, 84.982, 0., 0.419, 1.11, "", 
  "", "", "", "", "", "", "", 42., 241463., 707.584, 0.123, 686., 2.01, "", 
  "", "tests performed", "", "", "", "", 63., "", "", "", 185., 52.78, 
  341250., 3.404, 37.3, 14.431, 9.207, 46482.958, 0.2, 117.992, 5.31, 14.3, 
  15.2, "", 2.91, 82.99, 0.949}, {"ISL", "Europe", "Iceland", "2021-01-02", 
  5754., 0., 10.143, 29., 0., 0.143, 16861.538, 0., 29.723, 84.982, 0., 
  0.419, 1.14, "", "", "", "", "", "", "", "", 1035., 242498., 710.617, 
  3.033, 740., 2.168, "", "", "tests performed", "", "", "", "", 63., "", "", 
  "", 185., 52.78, 341250., 3.404, 37.3, 14.431, 9.207, 46482.958, 0.2, 
  117.992, 5.31, 14.3, 15.2, "", 2.91, 82.99, 0.949}, 
 {"ISL", "Europe", "Iceland", "2021-01-03", 5754., 0., 10.143, 29., 0., 
  0.143, 16861.538, 0., 29.723, 84.982, 0., 0.419, 1.18, "", "", "", "", "", 
  "", "", "", 552., 243050., 712.234, 1.618, 741., 2.171, "", "", 
  "tests performed", "", "", "", "", 63., "", "", "", 185., 52.78, 341250., 
  3.404, 37.3, 14.431, 9.207, 46482.958, 0.2, 117.992, 5.31, 14.3, 15.2, "", 
  2.91, 82.99, 0.949}, {"ISL", "Europe", "Iceland", "2021-01-04", 5795., 41., 
  9.857, 29., 0., 0.143, 16981.685, 120.147, 28.885, 84.982, 0., 0.419, 1.24, 
  "", "", "", "", "", "", "", "", 1114., 244164., 715.499, 3.264, 760., 
  2.227, "", "", "tests performed", "", "", "", "", 63., "", "", "", 185., 
  50., 341250., 3.404, 37.3, 14.431, 9.207, 46482.958, 0.2, 117.992, 5.31, 
  14.3, 15.2, "", 2.91, 82.99, 0.949}, {"ISL", "Europe", "Iceland", 
  "2021-01-05", 5811., 16., 10.714, 29., 0., 0., 17028.571, 46.886, 31.397, 
  84.982, 0., 0., 1.22, "", "", "", "", "", "", "", "", 820., 244984., 
  717.902, 2.403, 740., 2.168, "", "", "tests performed", "", "", "", "", 
  63., "", "", "", 185., 50., 341250., 3.404, 37.3, 14.431, 9.207, 46482.958, 
  0.2, 117.992, 5.31, 14.3, 15.2, "", 2.91, 82.99, 0.949}, 
 {"ISL", "Europe", "Iceland", "2021-01-06", 5832., 21., 11.143, 29., 0., 0., 
  17090.11, 61.538, 32.653, 84.982, 0., 0., 1.19, "", "", "", "", "", "", "", 
  "", 663., 245647., 719.845, 1.943, 689., 2.019, "", "", "tests performed", 
  "", "", "", "", 63., "", "", "", 185., 50., 341250., 3.404, 37.3, 14.431, 
  9.207, 46482.958, 0.2, 117.992, 5.31, 14.3, 15.2, "", 2.91, 82.99, 0.949}, 
 {"ISL", "Europe", "Iceland", "2021-01-07", 5845., 13., 13., 29., 0., 0., 
  17128.205, 38.095, 38.095, 84.982, 0., 0., 1.15, "", "", 20., 58.608, "", 
  "", "", "", 697., 246344., 721.887, 2.042, 703., 2.06, "", "", 
  "tests performed", "", "", "", "", 63., "", "", "", 185., 50., 341250., 
  3.404, 37.3, 14.431, 9.207, 46482.958, 0.2, 117.992, 5.31, 14.3, 15.2, "", 
  2.91, 82.99, 0.949}, {"ISL", "Europe", "Iceland", "2021-01-08", 5867., 22., 
  16.143, 29., 0., 0., 17192.674, 64.469, 47.305, 84.982, 0., 0., 1.12, "", 
  "", 20., 58.608, "", "", "", "", 702., 247046., 723.944, 2.057, 798., 
  2.338, "", "", "tests performed", "", "", "", "", 63., "", "", "", 185., 
  50., 341250., 3.404, 37.3, 14.431, 9.207, 46482.958, 0.2, 117.992, 5.31, 
  14.3, 15.2, "", 2.91, 82.99, 0.949}, {"ISL", "Europe", "Iceland", 
  "2021-01-09", 5880., 13., 18., 29., 0., 0., 17230.769, 38.095, 52.747, 
  84.982, 0., 0., 1.07, "", "", 20., 58.608, "", "", "", "", 426., 247472., 
  725.193, 1.248, 711., 2.084, "", "", "tests performed", "", "", "", "", 
  63., "", "", "", 185., 50., 341250., 3.404, 37.3, 14.431, 9.207, 46482.958, 
  0.2, 117.992, 5.31, 14.3, 15.2, "", 2.91, 82.99, 0.949}, 
 {"ISL", "Europe", "Iceland", "2021-01-10", 5890., 10., 19.429, 29., 0., 0., 
  17260.073, 29.304, 56.934, 84.982, 0., 0., 1.02, "", "", 20., 58.608, "", 
  "", "", "", 445., 247917., 726.497, 1.304, 695., 2.037, "", "", 
  "tests performed", "", "", "", "", 63., "", "", "", 185., 50., 341250., 
  3.404, 37.3, 14.431, 9.207, 46482.958, 0.2, 117.992, 5.31, 14.3, 15.2, "", 
  2.91, 82.99, 0.949}, {"ISL", "Europe", "Iceland", "2021-01-11", 5898., 8., 
  14.714, 29., 0., 0., 17283.516, 23.443, 43.119, 84.982, 0., 0., 0.95, "", 
  "", 19., 55.678, "", "", "", "", 1132., 249049., 729.814, 3.317, 698., 
  2.045, "", "", "tests performed", "", "", "", "", 63., "", "", "", 185., 
  50., 341250., 3.404, 37.3, 14.431, 9.207, 46482.958, 0.2, 117.992, 5.31, 
  14.3, 15.2, "", 2.91, 82.99, 0.949}, {"ISL", "Europe", "Iceland", 
  "2021-01-12", 5912., 14., 14.429, 29., 0., 0., 17324.542, 41.026, 42.282, 
  84.982, 0., 0., 0.93, "", "", 19., 55.678, "", "", "", "", 798., 249847., 
  732.152, 2.338, 695., 2.037, "", "", "tests performed", "", "", "", "", 
  63., "", "", "", 185., 50., 341250., 3.404, 37.3, 14.431, 9.207, 46482.958, 
  0.2, 117.992, 5.31, 14.3, 15.2, "", 2.91, 82.99, 0.949}, 
 {"ISL", "Europe", "Iceland", "2021-01-13", 5935., 23., 14.714, 29., 0., 0., 
  17391.941, 67.399, 43.119, 84.982, 0., 0., 0.9, "", "", 19., 55.678, "", 
  "", "", "", 906., 250753., 734.807, 2.655, 729., 2.136, "", "", 
  "tests performed", "", "", "", "", 63., "", "", "", 185., 44.44, 341250., 
  3.404, 37.3, 14.431, 9.207, 46482.958, 0.2, 117.992, 5.31, 14.3, 15.2, "", 
  2.91, 82.99, 0.949}, {"ISL", "Europe", "Iceland", "2021-01-14", 5948., 13., 
  14.714, 29., 0., 0., 17430.037, 38.095, 43.119, 84.982, 0., 0., 0.86, "", 
  "", 19., 55.678, "", "", "", "", 860., 251613., 737.327, 2.52, 753., 2.207, 
  "", "", "tests performed", "", "", "", "", 63., "", "", "", 185., 44.44, 
  341250., 3.404, 37.3, 14.431, 9.207, 46482.958, 0.2, 117.992, 5.31, 14.3, 
  15.2, "", 2.91, 82.99, 0.949}, {"ISL", "Europe", "Iceland", "2021-01-15", 
  5956., 8., 12.714, 29., 0., 0., 17453.48, 23.443, 37.258, 84.982, 0., 0., 
  0.81, "", "", "", "", "", "", "", "", 531., 252144., 738.884, 1.556, 728., 
  2.133, "", "", "tests performed", "", "", "", "", 63., "", "", "", 185., 
  44.44, 341250., 3.404, 37.3, 14.431, 9.207, 46482.958, 0.2, 117.992, 5.31, 
  14.3, 15.2, "", 2.91, 82.99, 0.949}, {"ISL", "Europe", "Iceland", 
  "2021-01-16", 5956., 0., 10.857, 29., 0., 0., 17453.48, 0., 31.816, 84.982, 
  0., 0., 0.76, "", "", "", "", "", "", "", "", 380., 252524., 739.997, 
  1.114, 722., 2.116, "", "", "tests performed", "", "", "", "", 63., "", "", 
  "", 185., 44.44, 341250., 3.404, 37.3, 14.431, 9.207, 46482.958, 0.2, 
  117.992, 5.31, 14.3, 15.2, "", 2.91, 82.99, 0.949}, 
 {"ISL", "Europe", "Iceland", "2021-01-17", 5956., 0., 9.429, 29., 0., 0., 
  17453.48, 0., 27.63, 84.982, 0., 0., 0.73, "", "", "", "", "", "", 0.937, 
  2.746, 307., 252831., 740.897, 0.9, 702., 2.057, "", "", "tests performed", 
  "", "", "", "", 63., "", "", "", 185., 44.44, 341250., 3.404, 37.3, 14.431, 
  9.207, 46482.958, 0.2, 117.992, 5.31, 14.3, 15.2, "", 2.91, 82.99, 0.949}, 
 {"ISL", "Europe", "Iceland", "2021-01-18", 5970., 14., 10.286, 29., 0., 0., 
  17494.505, 41.026, 30.141, 84.982, 0., 0., 0.69, "", "", 20., 58.608, "", 
  "", "", "", 1093., 253924., 744.1, 3.203, 696., 2.04, "", "", 
  "tests performed", "", "", "", "", 63., "", "", "", 185., 44.44, 341250., 
  3.404, 37.3, 14.431, 9.207, 46482.958, 0.2, 117.992, 5.31, 14.3, 15.2, "", 
  2.91, 82.99, 0.949}, {"ISL", "Europe", "Iceland", "2021-01-19", 5970., 0., 
  8.286, 29., 0., 0., 17494.505, 0., 24.28, 84.982, 0., 0., 0.67, "", "", 
  18., 52.747, "", "", "", "", 689., 254613., 746.119, 2.019, 681., 1.996, 
  "", "", "tests performed", "", "", "", "", 63., "", "", "", 185., 44.44, 
  341250., 3.404, 37.3, 14.431, 9.207, 46482.958, 0.2, 117.992, 5.31, 14.3, 
  15.2, "", 2.91, 82.99, 0.949}, {"ISL", "Europe", "Iceland", "2021-01-20", 
  5975., 5., 5.714, 29., 0., 0., 17509.158, 14.652, 16.745, 84.982, 0., 0., 
  0.65, "", "", "", "", "", "", "", "", 645., 255258., 748.009, 1.89, 644., 
  1.887, "", "", "tests performed", 6205., 5725., 480., "", 63., 1.82, 1.68, 
  0.14, 185., 44.44, 341250., 3.404, 37.3, 14.431, 9.207, 46482.958, 0.2, 
  117.992, 5.31, 14.3, 15.2, "", 2.91, 82.99, 0.949}, 
 {"ISL", "Europe", "Iceland", "2021-01-21", 5981., 6., 4.714, 29., 0., 0., 
  17526.74, 17.582, 13.815, 84.982, 0., 0., 0.65, "", "", "", "", "", "", "", 
  "", 720., 255978., 750.119, 2.11, 624., 1.829, "", "", "tests performed", 
  "", "", "", "", 312., "", "", "", 914., 44.44, 341250., 3.404, 37.3, 
  14.431, 9.207, 46482.958, 0.2, 117.992, 5.31, 14.3, 15.2, "", 2.91, 82.99, 
  0.949}, {"ISL", "Europe", "Iceland", "2021-01-22", 5981., 0., 3.571, 29., 
  0., 0., 17526.74, 0., 10.466, 84.982, 0., 0., 0.63, "", "", "", "", "", "", 
  "", "", 523., 256501., 751.651, 1.533, 622., 1.823, "", "", 
  "tests performed", "", "", "", "", 560., "", "", "", 1641., 44.44, 341250., 
  3.404, 37.3, 14.431, 9.207, 46482.958, 0.2, 117.992, 5.31, 14.3, 15.2, "", 
  2.91, 82.99, 0.949}, {"ISL", "Europe", "Iceland", "2021-01-23", 5981., 0., 
  3.571, 29., 0., 0., 17526.74, 0., 10.466, 84.982, 0., 0., 0.64, "", "", "", 
  "", "", "", "", "", 410., 256911., 752.853, 1.201, 627., 1.837, "", "", 
  "tests performed", "", "", "", "", 809., "", "", "", 2371., 44.44, 341250., 
  3.404, 37.3, 14.431, 9.207, 46482.958, 0.2, 117.992, 5.31, 14.3, 15.2, "", 
  2.91, 82.99, 0.949}, {"ISL", "Europe", "Iceland", "2021-01-24", 5981., 0., 
  3.571, 29., 0., 0., 17526.74, 0., 10.466, 84.982, 0., 0., 0.65, "", "", 
  17., 49.817, "", "", 3.749, 10.985, 520., 257431., 754.377, 1.524, 657., 
  1.925, "", "", "tests performed", "", "", "", "", 1057., "", "", "", 3097., 
  44.44, 341250., 3.404, 37.3, 14.431, 9.207, 46482.958, 0.2, 117.992, 5.31, 
  14.3, 15.2, "", 2.91, 82.99, 0.949}, {"ISL", "Europe", "Iceland", 
  "2021-01-25", 5990., 9., 2.857, 29., 0., 0., 17553.114, 26.374, 8.373, 
  84.982, 0., 0., 0.65, "", "", 16., 46.886, "", "", "", "", 1447., 258878., 
  758.617, 4.24, 708., 2.075, "", "", "tests performed", 15220., 10433., 
  4787., "", 1306., 4.46, 3.06, 1.4, 3827., 44.44, 341250., 3.404, 37.3, 
  14.431, 9.207, 46482.958, 0.2, 117.992, 5.31, 14.3, 15.2, "", 2.91, 82.99, 
  0.949}, {"ISL", "Europe", "Iceland", "2021-01-26", 5992., 2., 3.143, 29., 
  0., 0., 17558.974, 5.861, 9.21, 84.982, 0., 0., 0.66, "", "", 16., 46.886, 
  "", "", "", "", 1089., 259967., 761.808, 3.191, 765., 2.242, "", "", 
  "tests performed", "", "", "", "", 1318., "", "", "", 3862., 44.44, 
  341250., 3.404, 37.3, 14.431, 9.207, 46482.958, 0.2, 117.992, 5.31, 14.3, 
  15.2, "", 2.91, 82.99, 0.949}, {"ISL", "Europe", "Iceland", "2021-01-27", 
  6000., 8., 3.571, 29., 0., 0., 17582.418, 23.443, 10.466, 84.982, 0., 0., 
  0.67, "", "", "", "", "", "", "", "", 926., 260893., 764.522, 2.714, 805., 
  2.359, "", "", "tests performed", 15522., 10702., 4820., "", 1331., 4.55, 
  3.14, 1.41, 3900., 44.44, 341250., 3.404, 37.3, 14.431, 9.207, 46482.958, 
  0.2, 117.992, 5.31, 14.3, 15.2, "", 2.91, 82.99, 0.949}, 
 {"ISL", "Europe", "Iceland", "2021-01-28", 6001., 1., 2.857, 29., 0., 0., 
  17585.348, 2.93, 8.373, 84.982, 0., 0., 0.67, "", "", "", "", "", "", "", 
  "", 966., 261859., 767.352, 2.831, 840., 2.462, "", "", "tests performed", 
  "", "", "", "", 1103., "", "", "", 3232., 44.44, 341250., 3.404, 37.3, 
  14.431, 9.207, 46482.958, 0.2, 117.992, 5.31, 14.3, 15.2, "", 2.91, 82.99, 
  0.949}, {"ISL", "Europe", "Iceland", "2021-01-29", 6002., 1., 3., 29., 0., 
  0., 17588.278, 2.93, 8.791, 84.982, 0., 0., 0.67, "", "", "", "", "", "", 
  "", "", 742., 262601., 769.527, 2.174, 871., 2.552, "", "", 
  "tests performed", "", "", "", "", 874., "", "", "", 2561., 44.44, 341250., 
  3.404, 37.3, 14.431, 9.207, 46482.958, 0.2, 117.992, 5.31, 14.3, 15.2, "", 
  2.91, 82.99, 0.949}, {"ISL", "Europe", "Iceland", "2021-01-30", 6002., 0., 
  3., 29., 0., 0., 17588.278, 0., 8.791, 84.982, 0., 0., 0.69, "", "", "", 
  "", "", "", "", "", 327., 262928., 770.485, 0.958, 860., 2.52, "", "", 
  "tests performed", "", "", "", "", 646., "", "", "", 1893., 44.44, 341250., 
  3.404, 37.3, 14.431, 9.207, 46482.958, 0.2, 117.992, 5.31, 14.3, 15.2, "", 
  2.91, 82.99, 0.949}, {"ISL", "Europe", "Iceland", "2021-01-31", 6002., 0., 
  3., 29., 0., 0., 17588.278, 0., 8.791, 84.982, 0., 0., 0.71, "", "", "", 
  "", "", "", 0.937, 2.746, 406., 263334., 771.675, 1.19, 843., 2.47, "", "", 
  "tests performed", "", "", "", "", 417., "", "", "", 1222., 44.44, 341250., 
  3.404, 37.3, 14.431, 9.207, 46482.958, 0.2, 117.992, 5.31, 14.3, 15.2, "", 
  2.91, 82.99, 0.949}, {"ISL", "Europe", "Iceland", "2021-02-01", 6009., 7., 
  2.714, 29., 0., 0., 17608.791, 20.513, 7.954, 84.982, 0., 0., 0.72, "", "", 
  "", "", "", "", "", "", 1333., 264667., 775.581, 3.906, 827., 2.423, "", 
  "", "tests performed", "", "", "", "", 189., "", "", "", 554., 44.44, 
  341250., 3.404, 37.3, 14.431, 9.207, 46482.958, 0.2, 117.992, 5.31, 14.3, 
  15.2, "", 2.91, 82.99, 0.949}, {"ISL", "Europe", "Iceland", "2021-02-02", 
  6011., 2., 2.714, 29., 0., 0., 17614.652, 5.861, 7.954, 84.982, 0., 0., 
  0.74, "", "", "", "", "", "", "", "", 738., 265405., 777.744, 2.163, 777., 
  2.277, "", "", "tests performed", "", "", "", "", 197., "", "", "", 577., 
  44.44, 341250., 3.404, 37.3, 14.431, 9.207, 46482.958, 0.2, 117.992, 5.31, 
  14.3, 15.2, "", 2.91, 82.99, 0.949}, {"ISL", "Europe", "Iceland", 
  "2021-02-03", 6013., 2., 1.857, 29., 0., 0., 17620.513, 5.861, 5.442, 
  84.982, 0., 0., 0.76, "", "", 13., 38.095, "", "", "", "", 697., 266102., 
  779.786, 2.042, 744., 2.18, "", "", "tests performed", 16951., 12098., 
  4853., "", 204., 4.97, 3.55, 1.42, 598., 44.44, 341250., 3.404, 37.3, 
  14.431, 9.207, 46482.958, 0.2, 117.992, 5.31, 14.3, 15.2, "", 2.91, 82.99, 
  0.949}, {"ISL", "Europe", "Iceland", "2021-02-04", 6016., 3., 2.143, 29., 
  0., 0., 17629.304, 8.791, 6.279, 84.982, 0., 0., 0.78, "", "", "", "", "", 
  "", "", "", 747., 266849., 781.975, 2.189, 713., 2.089, "", "", 
  "tests performed", "", "", "", "", 215., "", "", "", 630., 44.44, 341250., 
  3.404, 37.3, 14.431, 9.207, 46482.958, 0.2, 117.992, 5.31, 14.3, 15.2, "", 
  2.91, 82.99, 0.949}, {"ISL", "Europe", "Iceland", "2021-02-05", 6021., 5., 
  2.714, 29., 0., 0., 17643.956, 14.652, 7.954, 84.982, 0., 0., 0.8, "", "", 
  "", "", "", "", "", "", 498., 267347., 783.434, 1.459, 678., 1.987, "", "", 
  "tests performed", 17515., 12660., 4855., "", 226., 5.13, 3.71, 1.42, 662., 
  44.44, 341250., 3.404, 37.3, 14.431, 9.207, 46482.958, 0.2, 117.992, 5.31, 
  14.3, 15.2, "", 2.91, 82.99, 0.949}, {"ISL", "Europe", "Iceland", 
  "2021-02-06", 6021., 0., 2.714, 29., 0., 0., 17643.956, 0., 7.954, 84.982, 
  0., 0., 0.8, "", "", "", "", "", "", "", "", 349., 267696., 784.457, 1.023, 
  681., 1.996, "", "", "tests performed", "", "", "", "", 204., "", "", "", 
  598., 44.44, 341250., 3.404, 37.3, 14.431, 9.207, 46482.958, 0.2, 117.992, 
  5.31, 14.3, 15.2, "", 2.91, 82.99, 0.949}, {"ISL", "Europe", "Iceland", 
  "2021-02-07", 6021., 0., 2.714, 29., 0., 0., 17643.956, 0., 7.954, 84.982, 
  0., 0., 0.8, "", "", "", "", "", "", 1.874, 5.492, 315., 268011., 785.38, 
  0.923, 668., 1.958, "", "", "tests performed", "", "", "", "", 182., "", 
  "", "", 533., 44.44, 341250., 3.404, 37.3, 14.431, 9.207, 46482.958, 0.2, 
  117.992, 5.31, 14.3, 15.2, "", 2.91, 82.99, 0.949}, 
 {"ISL", "Europe", "Iceland", "2021-02-08", 6020., -1., 1.571, 29., 0., 0., 
  17641.026, -2.93, 4.605, 84.982, 0., 0., 0.81, "", "", 13., 38.095, "", "", 
  "", "", 1070., 269081., 788.516, 3.136, 631., 1.849, "", "", 
  "tests performed", 17657., 12801., 4856., "", 159., 5.17, 3.75, 1.42, 466., 
  40.74, 341250., 3.404, 37.3, 14.431, 9.207, 46482.958, 0.2, 117.992, 5.31, 
  14.3, 15.2, "", 2.91, 82.99, 0.949}, {"ISL", "Europe", "Iceland", 
  "2021-02-09", 6025., 5., 2., 29., 0., 0., 17655.678, 14.652, 5.861, 84.982, 
  0., 0., 0.82, "", "", 11., 32.234, "", "", "", "", 665., 269746., 790.464, 
  1.949, 620., 1.817, "", "", "tests performed", "", "", "", "", 200., "", 
  "", "", 586., 40.74, 341250., 3.404, 37.3, 14.431, 9.207, 46482.958, 0.2, 
  117.992, 5.31, 14.3, 15.2, "", 2.91, 82.99, 0.949}, 
 {"ISL", "Europe", "Iceland", "2021-02-10", 6026., 1., 1.857, 29., 0., 0., 
  17658.608, 2.93, 5.442, 84.982, 0., 0., 0.83, "", "", "", "", "", "", "", 
  "", 515., 270261., 791.974, 1.509, 594., 1.741, "", "", "tests performed", 
  "", "", "", "", 241., "", "", "", 706., 40.74, 341250., 3.404, 37.3, 
  14.431, 9.207, 46482.958, 0.2, 117.992, 5.31, 14.3, 15.2, "", 2.91, 82.99, 
  0.949}, {"ISL", "Europe", "Iceland", "2021-02-11", 6026., 0., 1.429, 29., 
  0., 0., 17658.608, 0., 4.186, 84.982, 0., 0., 0.85, "", "", "", "", "", "", 
  "", "", 570., 270831., 793.644, 1.67, 569., 1.667, "", "", 
  "tests performed", "", "", "", "", 271., "", "", "", 794., 40.74, 341250., 
  3.404, 37.3, 14.431, 9.207, 46482.958, 0.2, 117.992, 5.31, 14.3, 15.2, "", 
  2.91, 82.99, 0.949}, {"ISL", "Europe", "Iceland", "2021-02-12", 6033., 7., 
  1.714, 29., 0., 0., 17679.121, 20.513, 5.024, 84.982, 0., 0., 0.89, "", "", 
  "", "", "", "", "", "", 546., 271377., 795.244, 1.6, 576., 1.688, "", "", 
  "tests performed", 19624., 14086., 5538., "", 301., 5.75, 4.13, 1.62, 882., 
  40.74, 341250., 3.404, 37.3, 14.431, 9.207, 46482.958, 0.2, 117.992, 5.31, 
  14.3, 15.2, "", 2.91, 82.99, 0.949}, {"ISL", "Europe", "Iceland", 
  "2021-02-13", 6033., 0., 1.714, 29., 0., 0., 17679.121, 0., 5.024, 84.982, 
  0., 0., 0.87, "", "", "", "", "", "", "", "", 211., 271588., 795.862, 
  0.618, 556., 1.629, "", "", "tests performed", "", "", "", "", 305., "", 
  "", "", 894., 40.74, 341250., 3.404, 37.3, 14.431, 9.207, 46482.958, 0.2, 
  117.992, 5.31, 14.3, 15.2, "", 2.91, 82.99, 0.949}, 
 {"ISL", "Europe", "Iceland", "2021-02-14", 6033., 0., 1.714, 29., 0., 0., 
  17679.121, 0., 5.024, 84.982, 0., 0., 0.86, "", "", 8., 23.443, "", "", "", 
  "", 323., 271911., 796.809, 0.947, 557., 1.632, "", "", "tests performed", 
  "", "", "", "", 309., "", "", "", 905., 40.74, 341250., 3.404, 37.3, 
  14.431, 9.207, 46482.958, 0.2, 117.992, 5.31, 14.3, 15.2, "", 2.91, 82.99, 
  0.949}, {"ISL", "Europe", "Iceland", "2021-02-15", 6039., 6., 2.714, 29., 
  0., 0., 17696.703, 17.582, 7.954, 84.982, 0., 0., 0.85, "", "", 8., 23.443, 
  "", "", "", "", 706., 272617., 798.878, 2.069, 505., 1.48, "", "", 
  "tests performed", 19844., 14087., 5757., "", 312., 5.82, 4.13, 1.69, 914., 
  40.74, 341250., 3.404, 37.3, 14.431, 9.207, 46482.958, 0.2, 117.992, 5.31, 
  14.3, 15.2, "", 2.91, 82.99, 0.949}, {"ISL", "Europe", "Iceland", 
  "2021-02-16", 6039., 0., 2., 29., 0., 0., 17696.703, 0., 5.861, 84.982, 0., 
  0., 0.82, "", "", 8., 23.443, "", "", "", "", 545., 273162., 800.475, 
  1.597, 488., 1.43, "", "", "tests performed", 20031., 14087., 5944., 187., 
  269., 5.87, 4.13, 1.74, 788., 40.74, 341250., 3.404, 37.3, 14.431, 9.207, 
  46482.958, 0.2, 117.992, 5.31, 14.3, 15.2, "", 2.91, 82.99, 0.949}, 
 {"ISL", "Europe", "Iceland", "2021-02-17", 6044., 5., 2.571, 29., 0., 0., 
  17711.355, 14.652, 7.535, 84.982, 0., 0., 0.81, "", "", "", "", "", "", "", 
  "", 363., 273525., 801.538, 1.064, 466., 1.366, "", "", "tests performed", 
  21569., 14188., 7381., 1538., 418., 6.32, 4.16, 2.16, 1225., 40.74, 
  341250., 3.404, 37.3, 14.431, 9.207, 46482.958, 0.2, 117.992, 5.31, 14.3, 
  15.2, "", 2.91, 82.99, 0.949}, {"ISL", "Europe", "Iceland", "2021-02-18", 
  6044., 0., 2.571, 29., 0., 0., 17711.355, 0., 7.535, 84.982, 0., 0., 0.78, 
  "", "", 8., 23.443, "", "", "", "", 698., 274223., 803.584, 2.045, 485., 
  1.421, "", "", "tests performed", 24853., 15195., 9658., 3284., 817., 7.28, 
  4.45, 2.83, 2394., 40.74, 341250., 3.404, 37.3, 14.431, 9.207, 46482.958, 
  0.2, 117.992, 5.31, 14.3, 15.2, "", 2.91, 82.99, 0.949}, 
 {"ISL", "Europe", "Iceland", "2021-02-19", 6045., 1., 1.714, 29., 0., 0., 
  17714.286, 2.93, 5.024, 84.982, 0., 0., 0.75, "", "", "", "", "", "", "", 
  "", 452., 274675., 804.908, 1.325, 471., 1.38, "", "", "tests performed", 
  25718., 15644., 10074., 865., 871., 7.54, 4.58, 2.95, 2552., 40.74, 
  341250., 3.404, 37.3, 14.431, 9.207, 46482.958, 0.2, 117.992, 5.31, 14.3, 
  15.2, "", 2.91, 82.99, 0.949}, {"ISL", "Europe", "Iceland", "2021-02-20", 
  6045., 0., 1.714, 29., 0., 0., 17714.286, 0., 5.024, 84.982, 0., 0., 0.73, 
  "", "", "", "", "", "", "", "", 204., 274879., 805.506, 0.598, 470., 1.377, 
  "", "", "tests performed", "", "", "", "", 957., "", "", "", 2804., 40.74, 
  341250., 3.404, 37.3, 14.431, 9.207, 46482.958, 0.2, 117.992, 5.31, 14.3, 
  15.2, "", 2.91, 82.99, 0.949}, {"ISL", "Europe", "Iceland", "2021-02-21", 
  6045., 0., 1.714, 29., 0., 0., 17714.286, 0., 5.024, 84.982, 0., 0., 0.72, 
  "", "", 7., 20.513, "", "", 0.937, 2.746, 273., 275152., 806.306, 0.8, 
  463., 1.357, "", "", "tests performed", "", "", "", "", 1044., "", "", "", 
  3059., 40.74, 341250., 3.404, 37.3, 14.431, 9.207, 46482.958, 0.2, 117.992, 
  5.31, 14.3, 15.2, "", 2.91, 82.99, 0.949}, {"ISL", "Europe", "Iceland", 
  "2021-02-22", 6049., 4., 1.429, 29., 0., 0., 17726.007, 11.722, 4.186, 
  84.982, 0., 0., 0.7, "", "", "", "", "", "", "", "", 525., 275677., 
  807.845, 1.538, 437., 1.281, "", "", "tests performed", 27762., 17232., 
  10530., "", 1131., 8.14, 5.05, 3.09, 3314., 40.74, 341250., 3.404, 37.3, 
  14.431, 9.207, 46482.958, 0.2, 117.992, 5.31, 14.3, 15.2, "", 2.91, 82.99, 
  0.949}, {"ISL", "Europe", "Iceland", "2021-02-23", 6049., 0., 1.429, 29., 
  0., 0., 17726.007, 0., 4.186, 84.982, 0., 0., 0.67, "", "", "", "", "", "", 
  "", "", 434., 276111., 809.116, 1.272, 421., 1.234, "", "", 
  "tests performed", 27933., 17379., 10554., 171., 1129., 8.19, 5.09, 3.09, 
  3308., 40.74, 341250., 3.404, 37.3, 14.431, 9.207, 46482.958, 0.2, 117.992, 
  5.31, 14.3, 15.2, "", 2.91, 82.99, 0.949}, {"ISL", "Europe", "Iceland", 
  "2021-02-24", 6049., 0., 0.714, 29., 0., 0., 17726.007, 0., 2.093, 84.982, 
  0., 0., 0.65, "", "", "", "", "", "", "", "", 450., 276561., 810.435, 
  1.319, 434., 1.272, "", "", "tests performed", "", "", "", "", 1160., "", 
  "", "", 3399., 40.74, 341250., 3.404, 37.3, 14.431, 9.207, 46482.958, 0.2, 
  117.992, 5.31, 14.3, 15.2, "", 2.91, 82.99, 0.949}, 
 {"ISL", "Europe", "Iceland", "2021-02-25", 6049., 0., 0.714, 29., 0., 0., 
  17726.007, 0., 2.093, 84.982, 0., 0., 0.66, "", "", "", "", "", "", "", "", 
  472., 277033., 811.818, 1.383, 401., 1.175, "", "", "tests performed", 
  31451., 19075., 12376., "", 943., 9.22, 5.59, 3.63, 2763., 40.74, 341250., 
  3.404, 37.3, 14.431, 9.207, 46482.958, 0.2, 117.992, 5.31, 14.3, 15.2, "", 
  2.91, 82.99, 0.949}, {"ISL", "Europe", "Iceland", "2021-02-26", 6049., 0., 
  0.571, 29., 0., 0., 17726.007, 0., 1.675, 84.982, 0., 0., 0.67, "", "", "", 
  "", "", "", "", "", 497., 277530., 813.275, 1.456, 408., 1.196, "", "", 
  "tests performed", 32157., 19593., 12564., 706., 920., 9.42, 5.74, 3.68, 
  2696., 40.74, 341250., 3.404, 37.3, 14.431, 9.207, 46482.958, 0.2, 117.992, 
  5.31, 14.3, 15.2, "", 2.91, 82.99, 0.949}, {"ISL", "Europe", "Iceland", 
  "2021-02-27", 6049., 0., 0.571, 29., 0., 0., 17726.007, 0., 1.675, 84.982, 
  0., 0., 0.71, "", "", "", "", "", "", "", "", 322., 277852., 814.218, 
  0.944, 425., 1.245, "", "", "tests performed", "", "", "", "", 895., "", 
  "", "", 2623., 40.74, 341250., 3.404, 37.3, 14.431, 9.207, 46482.958, 0.2, 
  117.992, 5.31, 14.3, 15.2, "", 2.91, 82.99, 0.949}, 
 {"ISL", "Europe", "Iceland", "2021-02-28", 6049., 0., 0.571, 29., 0., 0., 
  17726.007, 0., 1.675, 84.982, 0., 0., 0.74, "", "", "", "", "", "", "", "", 
  248., 278100., 814.945, 0.727, 421., 1.234, "", "", "tests performed", "", 
  "", "", "", 871., "", "", "", 2552., 40.74, 341250., 3.404, 37.3, 14.431, 
  9.207, 46482.958, 0.2, 117.992, 5.31, 14.3, 15.2, "", 2.91, 82.99, 0.949}, 
 {"ISL", "Europe", "Iceland", "2021-03-01", 6054., 5., 0.714, 29., 0., 0., 
  17740.659, 14.652, 2.093, 84.982, 0., 0., 0.77, "", "", "", "", "", "", "", 
  "", 456., 278556., 816.281, 1.336, 411., 1.204, "", "", "tests performed", 
  33683., 21083., 12600., "", 846., 9.87, 6.18, 3.69, 2479., 40.74, 341250., 
  3.404, 37.3, 14.431, 9.207, 46482.958, 0.2, 117.992, 5.31, 14.3, 15.2, "", 
  2.91, 82.99, 0.949}, {"ISL", "Europe", "Iceland", "2021-03-02", 6055., 1., 
  0.857, 29., 0., 0., 17743.59, 2.93, 2.512, 84.982, 0., 0., 0.81, "", "", 
  "", "", "", "", "", "", 428., 278984., 817.536, 1.254, 410., 1.201, "", "", 
  "tests performed", 33835., 21191., 12644., 152., 843., 9.92, 6.21, 3.71, 
  2470., 40.74, 341250., 3.404, 37.3, 14.431, 9.207, 46482.958, 0.2, 117.992, 
  5.31, 14.3, 15.2, "", 2.91, 82.99, 0.949}, {"ISL", "Europe", "Iceland", 
  "2021-03-03", 6058., 3., 1.286, 29., 0., 0., 17752.381, 8.791, 3.768, 
  84.982, 0., 0., 0.84, "", "", 7., 20.513, "", "", "", "", 353., 279337., 
  818.57, 1.034, 397., 1.163, "", "", "tests performed", "", "", "", "", 
  975., "", "", "", 2857., 40.74, 341250., 3.404, 37.3, 14.431, 9.207, 
  46482.958, 0.2, 117.992, 5.31, 14.3, 15.2, "", 2.91, 82.99, 0.949}, 
 {"ISL", "Europe", "Iceland", "2021-03-04", 6058., 0., 1.286, 29., 0., 0., 
  17752.381, 0., 3.768, 84.982, 0., 0., 0.84, "", "", "", "", "", "", "", "", 
  495., 279832., 820.021, 1.451, 400., 1.172, "", "", "tests performed", 
  39196., 26489., 12707., "", 1106., 11.49, 7.76, 3.72, 3241., 40.74, 
  341250., 3.404, 37.3, 14.431, 9.207, 46482.958, 0.2, 117.992, 5.31, 14.3, 
  15.2, "", 2.91, 82.99, 0.949}, {"ISL", "Europe", "Iceland", "2021-03-05", 
  6059., 1., 1.429, 29., 0., 0., 17755.311, 2.93, 4.186, 84.982, 0., 0., 
  0.86, "", "", "", "", "", "", "", "", 384., 280216., 821.146, 1.125, 384., 
  1.125, "", "", "tests performed", 39749., 27041., 12708., 553., 1085., 
  11.65, 7.92, 3.72, 3179., 40.74, 341250., 3.404, 37.3, 14.431, 9.207, 
  46482.958, 0.2, 117.992, 5.31, 14.3, 15.2, "", 2.91, 82.99, 0.949}, 
 {"ISL", "Europe", "Iceland", "2021-03-06", 6059., 0., 1.429, 29., 0., 0., 
  17755.311, 0., 4.186, 84.982, 0., 0., 0.88, "", "", "", "", "", "", "", "", 
  263., 280479., 821.916, 0.771, 375., 1.099, "", "", "tests performed", "", 
  "", "", "", 1120., "", "", "", 3282., 40.74, 341250., 3.404, 37.3, 14.431, 
  9.207, 46482.958, 0.2, 117.992, 5.31, 14.3, 15.2, "", 2.91, 82.99, 0.949}, 
 {"ISL", "Europe", "Iceland", "2021-03-07", 6059., 0., 1.429, 29., 0., 0., 
  17755.311, 0., 4.186, 84.982, 0., 0., 0.91, "", "", 7., 20.513, "", "", "", 
  "", 269., 280748., 822.705, 0.788, 378., 1.108, "", "", "tests performed", 
  "", "", "", "", 1156., "", "", "", 3388., 40.74, 341250., 3.404, 37.3, 
  14.431, 9.207, 46482.958, 0.2, 117.992, 5.31, 14.3, 15.2, "", 2.91, 82.99, 
  0.949}, {"ISL", "Europe", "Iceland", "2021-03-08", 6064., 5., 1.429, 29., 
  0., 0., 17769.963, 14.652, 4.186, 84.982, 0., 0., 0.94, "", "", 6., 17.582, 
  "", "", "", "", 1902., 282650., 828.278, 5.574, 585., 1.714, "", "", 
  "tests performed", 42027., 29317., 12710., "", 1192., 12.32, 8.59, 3.72, 
  3493., 40.74, 341250., 3.404, 37.3, 14.431, 9.207, 46482.958, 0.2, 117.992, 
  5.31, 14.3, 15.2, "", 2.91, 82.99, 0.949}, {"ISL", "Europe", "Iceland", 
  "2021-03-09", 6067., 3., 1.714, 29., 0., 0., 17778.755, 8.791, 5.024, 
  84.982, 0., 0., 0.97, "", "", 1., 2.93, "", "", "", "", 806., 283456., 
  830.64, 2.362, 639., 1.873, "", "", "tests performed", "", "", "", "", 
  1362., "", "", "", 3991., 40.74, 341250., 3.404, 37.3, 14.431, 9.207, 
  46482.958, 0.2, 117.992, 5.31, 14.3, 15.2, "", 2.91, 82.99, 0.949}, 
 {"ISL", "Europe", "Iceland", "2021-03-10", 6069., 2., 1.571, 29., 0., 0., 
  17784.615, 5.861, 4.605, 84.982, 0., 0., 0.98, "", "", "", "", "", "", "", 
  "", 1308., 284764., 834.473, 3.833, 775., 2.271, "", "", "tests performed", 
  "", "", "", "", 1171., "", "", "", 3432., 40.74, 341250., 3.404, 37.3, 
  14.431, 9.207, 46482.958, 0.2, 117.992, 5.31, 14.3, 15.2, "", 2.91, 82.99, 
  0.949}, {"ISL", "Europe", "Iceland", "2021-03-11", 6070., 1., 1.714, 29., 
  0., 0., 17787.546, 2.93, 5.024, 84.982, 0., 0., 0.99, "", "", "", "", "", 
  "", "", "", 1283., 286047., 838.233, 3.76, 888., 2.602, "", "", 
  "tests performed", 46052., 33289., 12763., "", 979., 13.5, 9.76, 3.74, 
  2869., 40.74, 341250., 3.404, 37.3, 14.431, 9.207, 46482.958, 0.2, 117.992, 
  5.31, 14.3, 15.2, "", 2.91, 82.99, 0.949}, {"ISL", "Europe", "Iceland", 
  "2021-03-12", 6072., 2., 1.857, 29., 0., 0., 17793.407, 5.861, 5.442, 
  84.982, 0., 0., 1., "", "", "", "", "", "", "", "", 753., 286800., 840.44, 
  2.207, 941., 2.758, "", "", "tests performed", 46862., 34018., 12844., 
  810., 1016., 13.73, 9.97, 3.76, 2977., 40.74, 341250., 3.404, 37.3, 14.431, 
  9.207, 46482.958, 0.2, 117.992, 5.31, 14.3, 15.2, "", 2.91, 82.99, 0.949}, 
 {"ISL", "Europe", "Iceland", "2021-03-13", 6072., 0., 1.857, 29., 0., 0., 
  17793.407, 0., 5.442, 84.982, 0., 0., 1.01, "", "", "", "", "", "", "", "", 
  414., 287214., 841.653, 1.213, 962., 2.819, "", "", "tests performed", "", 
  "", "", "", 917., "", "", "", 2687., 40.74, 341250., 3.404, 37.3, 14.431, 
  9.207, 46482.958, 0.2, 117.992, 5.31, 14.3, 15.2, "", 2.91, 82.99, 0.949}, 
 {"ISL", "Europe", "Iceland", "2021-03-14", 6072., 0., 1.857, 29., 0., 0., 
  17793.407, 0., 5.442, 84.982, 0., 0., 1.03, "", "", 1., 2.93, "", "", "", 
  "", 398., 287612., 842.819, 1.166, 981., 2.875, "", "", "tests performed", 
  "", "", "", "", 818., "", "", "", 2397., 40.74, 341250., 3.404, 37.3, 
  14.431, 9.207, 46482.958, 0.2, 117.992, 5.31, 14.3, 15.2, "", 2.91, 82.99, 
  0.949}, {"ISL", "Europe", "Iceland", "2021-03-15", 6083., 11., 2.714, 29., 
  0., 0., 17825.641, 32.234, 7.954, 84.982, 0., 0., 1.05, "", "", "", "", "", 
  "", "", "", 1076., 288688., 845.972, 3.153, 863., 2.529, "", "", 
  "tests performed", 47059., 34171., 12888., "", 719., 13.79, 10.01, 3.78, 
  2107., 40.74, 341250., 3.404, 37.3, 14.431, 9.207, 46482.958, 0.2, 117.992, 
  5.31, 14.3, 15.2, "", 2.91, 82.99, 0.949}, {"ISL", "Europe", "Iceland", 
  "2021-03-16", 6087., 4., 2.857, 29., 0., 0., 17837.363, 11.722, 8.373, 
  84.982, 0., 0., 1.07, "", "", "", "", "", "", "", "", 608., 289296., 
  847.754, 1.782, 834., 2.444, "", "", "tests performed", "", "", "", "", 
  758., "", "", "", 2221., 40.74, 341250., 3.404, 37.3, 14.431, 9.207, 
  46482.958, 0.2, 117.992, 5.31, 14.3, 15.2, "", 2.91, 82.99, 0.949}, 
 {"ISL", "Europe", "Iceland", "2021-03-17", 6089., 2., 2.857, 29., 0., 0., 
  17843.223, 5.861, 8.373, 84.982, 0., 0., 1.09, "", "", "", "", "", "", "", 
  "", 501., 289797., 849.222, 1.468, 719., 2.107, "", "", "tests performed", 
  50297., 36775., 13522., "", 798., 14.74, 10.78, 3.96, 2338., 40.74, 
  341250., 3.404, 37.3, 14.431, 9.207, 46482.958, 0.2, 117.992, 5.31, 14.3, 
  15.2, "", 2.91, 82.99, 0.949}, {"ISL", "Europe", "Iceland", "2021-03-18", 
  6091., 2., 3., 29., 0., 0., 17849.084, 5.861, 8.791, 84.982, 0., 0., 1.12, 
  "", "", 2., 5.861, "", "", "", "", 640., 290437., 851.097, 1.875, 627., 
  1.837, "", "", "tests performed", 51283., 37179., 14104., 986., 747., 
  15.03, 10.89, 4.13, 2189., 40.74, 341250., 3.404, 37.3, 14.431, 9.207, 
  46482.958, 0.2, 117.992, 5.31, 14.3, 15.2, "", 2.91, 82.99, 0.949}, 
 {"ISL", "Europe", "Iceland", "2021-03-19", 6097., 6., 3.571, 29., 0., 0., 
  17866.667, 17.582, 10.466, 84.982, 0., 0., 1.15, "", "", "", "", "", "", 
  "", "", 775., 291212., 853.368, 2.271, 630., 1.846, "", "", 
  "tests performed", 52604., 37865., 14739., 1321., 820., 15.42, 11.1, 4.32, 
  2403., 40.74, 341250., 3.404, 37.3, 14.431, 9.207, 46482.958, 0.2, 117.992, 
  5.31, 14.3, 15.2, "", 2.91, 82.99, 0.949}, {"ISL", "Europe", "Iceland", 
  "2021-03-20", 6097., 0., 3.571, 29., 0., 0., 17866.667, 0., 10.466, 84.982, 
  0., 0., 1.16, "", "", "", "", "", "", "", "", 441., 291653., 854.661, 
  1.292, 634., 1.858, "", "", "tests performed", "", "", "", "", 831., "", 
  "", "", 2435., 40.74, 341250., 3.404, 37.3, 14.431, 9.207, 46482.958, 0.2, 
  117.992, 5.31, 14.3, 15.2, "", 2.91, 82.99, 0.949}, 
 {"ISL", "Europe", "Iceland", "2021-03-21", 6097., 0., 3.571, 29., 0., 0., 
  17866.667, 0., 10.466, 84.982, 0., 0., 1.18, "", "", 3., 8.791, "", "", 
  2.811, 8.239, 416., 292069., 855.88, 1.219, 637., 1.867, "", "", 
  "tests performed", "", "", "", "", 841., "", "", "", 2464., 40.74, 341250., 
  3.404, 37.3, 14.431, 9.207, 46482.958, 0.2, 117.992, 5.31, 14.3, 15.2, "", 
  2.91, 82.99, 0.949}, {"ISL", "Europe", "Iceland", "2021-03-22", 6119., 22., 
  5.143, 29., 0., 0., 17931.136, 64.469, 15.071, 84.982, 0., 0., 1.21, "", 
  "", "", "", "", "", "", "", 1548., 293617., 860.416, 4.536, 704., 2.063, 
  "", "", "tests performed", 53019., 37953., 15066., "", 851., 15.54, 11.12, 
  4.41, 2494., 40.74, 341250., 3.404, 37.3, 14.431, 9.207, 46482.958, 0.2, 
  117.992, 5.31, 14.3, 15.2, "", 2.91, 82.99, 0.949}, 
 {"ISL", "Europe", "Iceland", "2021-03-23", 6122., 3., 5., 29., 0., 0., 
  17939.927, 8.791, 14.652, 84.982, 0., 0., 1.24, "", "", "", "", "", "", "", 
  "", 1557., 295174., 864.979, 4.563, 840., 2.462, "", "", "tests performed", 
  54868., 37962., 16906., 1849., 884., 16.08, 11.12, 4.95, 2590., 40.74, 
  341250., 3.404, 37.3, 14.431, 9.207, 46482.958, 0.2, 117.992, 5.31, 14.3, 
  15.2, "", 2.91, 82.99, 0.949}, {"ISL", "Europe", "Iceland", "2021-03-24", 
  6144., 22., 7.857, 29., 0., 0., 18004.396, 64.469, 23.025, 84.982, 0., 0., 
  1.29, "", "", "", "", "", "", "", "", 2007., 297181., 870.86, 5.881, 1055., 
  3.092, "", "", "tests performed", 58029., 38142., 19887., 3161., 1105., 
  17., 11.18, 5.83, 3238., 40.74, 341250., 3.404, 37.3, 14.431, 9.207, 
  46482.958, 0.2, 117.992, 5.31, 14.3, 15.2, "", 2.91, 82.99, 0.949}, 
 {"ISL", "Europe", "Iceland", "2021-03-25", 6158., 14., 9.571, 29., 0., 0., 
  18045.421, 41.026, 28.048, 84.982, 0., 0., 1.27, "", "", 0., 0., "", "", 
  "", "", 1220., 298401., 874.435, 3.575, 1138., 3.335, "", "", 
  "tests performed", 59903., 39578., 20325., 1874., 1231., 17.55, 11.6, 5.96, 
  3607., 65.74, 341250., 3.404, 37.3, 14.431, 9.207, 46482.958, 0.2, 117.992, 
  5.31, 14.3, 15.2, "", 2.91, 82.99, 0.949}, {"ISL", "Europe", "Iceland", 
  "2021-03-26", 6163., 5., 9.429, 29., 0., 0., 18060.073, 14.652, 27.63, 
  84.982, 0., 0., 1.23, "", "", "", "", "", "", "", "", 3016., 301417., 
  883.273, 8.838, 1458., 4.273, "", "", "tests performed", 60366., 39633., 
  20733., 463., 1109., 17.69, 11.61, 6.08, 3250., 65.74, 341250., 3.404, 
  37.3, 14.431, 9.207, 46482.958, 0.2, 117.992, 5.31, 14.3, 15.2, "", 2.91, 
  82.99, 0.949}, {"ISL", "Europe", "Iceland", "2021-03-27", 6163., 0., 9.429, 
  29., 0., 0., 18060.073, 0., 27.63, 84.982, 0., 0., 1.2, "", "", "", "", "", 
  "", "", "", 1428., 302845., 887.458, 4.185, 1599., 4.686, "", "", 
  "tests performed", "", "", "", "", 1365., "", "", "", 4000., 65.74, 
  341250., 3.404, 37.3, 14.431, 9.207, 46482.958, 0.2, 117.992, 5.31, 14.3, 
  15.2, "", 2.91, 82.99, 0.949}, {"ISL", "Europe", "Iceland", "2021-03-28", 
  6163., 0., 9.429, 29., 0., 0., 18060.073, 0., 27.63, 84.982, 0., 0., 1.19, 
  "", "", 1., 2.93, "", "", 0.937, 2.746, 977., 303822., 890.321, 2.863, 
  1679., 4.92, "", "", "tests performed", "", "", "", "", 1621., "", "", "", 
  4750., 65.74, 341250., 3.404, 37.3, 14.431, 9.207, 46482.958, 0.2, 117.992, 
  5.31, 14.3, 15.2, "", 2.91, 82.99, 0.949}, {"ISL", "Europe", "Iceland", 
  "2021-03-29", 6183., 20., 9.143, 29., 0., 0., 18118.681, 58.608, 26.792, 
  84.982, 0., 0., 1.18, "", "", 1., 2.93, "", "", "", "", 2452., 306274., 
  897.506, 7.185, 1808., 5.298, "", "", "tests performed", 66156., 45422., 
  20734., "", 1877., 19.39, 13.31, 6.08, 5500., 65.74, 341250., 3.404, 37.3, 
  14.431, 9.207, 46482.958, 0.2, 117.992, 5.31, 14.3, 15.2, "", 2.91, 82.99, 
  0.949}, {"ISL", "Europe", "Iceland", "2021-03-30", 6194., 11., 10.286, 29., 
  0., 0., 18150.916, 32.234, 30.141, 84.982, 0., 0., 1.15, "", "", 1., 2.93, 
  "", "", "", "", 2061., 308335., 903.546, 6.04, 1880., 5.509, "", "", 
  "tests performed", "", "", "", "", 2100., "", "", "", 6154., 65.74, 
  341250., 3.404, 37.3, 14.431, 9.207, 46482.958, 0.2, 117.992, 5.31, 14.3, 
  15.2, "", 2.91, 82.99, 0.949}, {"ISL", "Europe", "Iceland", "2021-03-31", 
  6205., 11., 8.714, 29., 0., 0., 18183.15, 32.234, 25.536, 84.982, 0., 0., 
  1.12, "", "", "", "", "", "", "", "", 1509., 309844., 907.968, 4.422, 
  1809., 5.301, "", "", "tests performed", 72987., 49289., 23698., "", 2137., 
  21.39, 14.44, 6.94, 6262., 57.41, 341250., 3.404, 37.3, 14.431, 9.207, 
  46482.958, 0.2, 117.992, 5.31, 14.3, 15.2, "", 2.91, 82.99, 0.949}, 
 {"ISL", "Europe", "Iceland", "2021-04-01", 6205., 0., 6.714, 29., 0., 0., 
  18183.15, 0., 19.676, 84.982, 0., 0., 1.09, "", "", "", "", "", "", "", "", 
  764., 310608., 910.207, 2.239, 1744., 5.111, "", "", "tests performed", "", 
  "", "", "", 1946., "", "", "", 5703., 57.41, 341250., 3.404, 37.3, 14.431, 
  9.207, 46482.958, 0.2, 117.992, 5.31, 14.3, 15.2, "", 2.91, 82.99, 0.949}, 
 {"ISL", "Europe", "Iceland", "2021-04-02", 6205., 0., 6., 29., 0., 0., 
  18183.15, 0., 17.582, 84.982, 0., 0., 1.08, "", "", 1., 2.93, "", "", "", 
  "", 818., 311426., 912.604, 2.397, 1430., 4.19, "", "", "tests performed", 
  "", "", "", "", 1957., "", "", "", 5735., 57.41, 341250., 3.404, 37.3, 
  14.431, 9.207, 46482.958, 0.2, 117.992, 5.31, 14.3, 15.2, "", 2.91, 82.99, 
  0.949}, {"ISL", "Europe", "Iceland", "2021-04-03", 6225., 20., 8.857, 29., 
  0., 0., 18241.758, 58.608, 25.955, 84.982, 0., 0., 1.09, "", "", "", "", 
  "", "", "", "", 592., 312018., 914.338, 1.735, 1310., 3.839, "", "", 
  "tests performed", 74603., 50259., 24344., "", 1758., 21.86, 14.73, 7.13, 
  5152., 57.41, 341250., 3.404, 37.3, 14.431, 9.207, 46482.958, 0.2, 117.992, 
  5.31, 14.3, 15.2, "", 2.91, 82.99, 0.949}, {"ISL", "Europe", "Iceland", 
  "2021-04-04", 6225., 0., 8.857, 29., 0., 0., 18241.758, 0., 25.955, 84.982, 
  0., 0., 1.04, "", "", "", "", "", "", "", "", 711., 312729., 916.422, 
  2.084, 1272., 3.727, "", "", "tests performed", "", "", "", "", 1629., "", 
  "", "", 4774., 57.41, 341250., 3.404, 37.3, 14.431, 9.207, 46482.958, 0.2, 
  117.992, 5.31, 14.3, 15.2, "", 2.91, 82.99, 0.949}, 
 {"ISL", "Europe", "Iceland", "2021-04-05", 6225., 0., 6., 29., 0., 0., 
  18241.758, 0., 17.582, 84.982, 0., 0., 1., "", "", 0., 0., "", "", "", "", 
  1011., 313740., 919.385, 2.963, 1067., 3.127, "", "", "tests performed", 
  "", "", "", "", 1499., "", "", "", 4393., 57.41, 341250., 3.404, 37.3, 
  14.431, 9.207, 46482.958, 0.2, 117.992, 5.31, 14.3, 15.2, "", 2.91, 82.99, 
  0.949}, {"ISL", "Europe", "Iceland", "2021-04-06", 6241., 16., 6.714, 29., 
  0., 0., 18288.645, 46.886, 19.676, 84.982, 0., 0., 1.01, "", "", 0., 0., 
  "", "", "", "", 1863., 315603., 924.844, 5.459, 1038., 3.042, "", "", 
  "tests performed", "", "", "", "", 1158., "", "", "", 3393., 57.41, 
  341250., 3.404, 37.3, 14.431, 9.207, 46482.958, 0.2, 117.992, 5.31, 14.3, 
  15.2, "", 2.91, 82.99, 0.949}, {"ISL", "Europe", "Iceland", "2021-04-07", 
  6251., 10., 6.571, 29., 0., 0., 18317.949, 29.304, 19.257, 84.982, 0., 0., 
  0.98, "", "", 0., 0., "", "", "", "", 1283., 316886., 928.604, 3.76, 1006., 
  2.948, "", "", "tests performed", "", "", "", "", 816., "", "", "", 2391., 
  57.41, 341250., 3.404, 37.3, 14.431, 9.207, 46482.958, 0.2, 117.992, 5.31, 
  14.3, 15.2, "", 2.91, 82.99, 0.949}, {"ISL", "Europe", "Iceland", 
  "2021-04-08", 6256., 5., 7.286, 29., 0., 0., 18332.601, 14.652, 21.35, 
  84.982, 0., 0., 0.95, "", "", 0., 0., "", "", "", "", 1139., 318025., 
  931.941, 3.338, 1060., 3.106, "", "", "tests performed", 79726., 52634., 
  27092., "", 886., 23.36, 15.42, 7.94, 2596., 57.41, 341250., 3.404, 37.3, 
  14.431, 9.207, 46482.958, 0.2, 117.992, 5.31, 14.3, 15.2, "", 2.91, 82.99, 
  0.949}, {"ISL", "Europe", "Iceland", "2021-04-09", 6258., 2., 7.571, 29., 
  0., 0., 18338.462, 5.861, 22.187, 84.982, 0., 0., 0.93, "", "", "", "", "", 
  "", "", "", 1159., 319184., 935.338, 3.396, 1108., 3.247, "", "", 
  "tests performed", 86368., 58567., 27801., 6642., 1758., 25.31, 17.16, 
  8.15, 5152., 57.41, 341250., 3.404, 37.3, 14.431, 9.207, 46482.958, 0.2, 
  117.992, 5.31, 14.3, 15.2, "", 2.91, 82.99, 0.949}, 
 {"ISL", "Europe", "Iceland", "2021-04-10", 6258., 0., 4.714, 29., 0., 0., 
  18338.462, 0., 13.815, 84.982, 0., 0., 0.91, "", "", "", "", "", "", "", 
  "", 600., 319784., 937.096, 1.758, 1109., 3.25, "", "", "tests performed", 
  "", "", "", "", 1815., "", "", "", 5319., 57.41, 341250., 3.404, 37.3, 
  14.431, 9.207, 46482.958, 0.2, 117.992, 5.31, 14.3, 15.2, "", 2.91, 82.99, 
  0.949}, {"ISL", "Europe", "Iceland", "2021-04-11", 6258., 0., 4.714, 29., 
  0., 0., 18338.462, 0., 13.815, 84.982, 0., 0., 0.91, "", "", 0., 0., "", 
  "", "", "", 512., 320296., 938.596, 1.5, 1081., 3.168, "", "", 
  "tests performed", "", "", "", "", 1803., "", "", "", 5284., 57.41, 
  341250., 3.404, 37.3, 14.431, 9.207, 46482.958, 0.2, 117.992, 5.31, 14.3, 
  15.2, "", 2.91, 82.99, 0.949}, {"ISL", "Europe", "Iceland", "2021-04-12", 
  6267., 9., 6., 29., 0., 0., 18364.835, 26.374, 17.582, 84.982, 0., 0., 
  0.91, "", "", 1., 2.93, "", "", "", "", 1264., 321560., 942.3, 3.704, 
  1117., 3.273, "", "", "tests performed", 89190., 61134., 28056., "", 1791., 
  26.14, 17.91, 8.22, 5248., 57.41, 341250., 3.404, 37.3, 14.431, 9.207, 
  46482.958, 0.2, 117.992, 5.31, 14.3, 15.2, "", 2.91, 82.99, 0.949}, 
 {"ISL", "Europe", "Iceland", "2021-04-13", 6274., 7., 4.714, 29., 0., 0., 
  18385.348, 20.513, 13.815, 84.982, 0., 0., 0.91, "", "", 2., 5.861, "", "", 
  "", "", 973., 322533., 945.152, 2.851, 990., 2.901, "", "", 
  "tests performed", "", "", "", "", 2091., "", "", "", 6127., 47.22, 
  341250., 3.404, 37.3, 14.431, 9.207, 46482.958, 0.2, 117.992, 5.31, 14.3, 
  15.2, "", 2.91, 82.99, 0.949}, {"ISL", "Europe", "Iceland", "2021-04-14", 
  6275., 1., 3.429, 29., 0., 0., 18388.278, 2.93, 10.047, 84.982, 0., 0., 
  0.91, "", "", 2., 5.861, "", "", "", "", 937., 323470., 947.897, 2.746, 
  941., 2.758, "", "", "tests performed", 95439., 67158., 28281., "", 2391., 
  27.97, 19.68, 8.29, 7007., 47.22, 341250., 3.404, 37.3, 14.431, 9.207, 
  46482.958, 0.2, 117.992, 5.31, 14.3, 15.2, "", 2.91, 82.99, 0.949}, 
 {"ISL", "Europe", "Iceland", "2021-04-15", 6279., 4., 3.286, 29., 0., 0., 
  18400., 11.722, 9.628, 84.982, 0., 0., 0.94, "", "", 3., 8.791, "", "", "", 
  "", 736., 324206., 950.054, 2.157, 883., 2.588, "", "", "tests performed", 
  "", "", "", "", 2476., "", "", "", 7256., 47.22, 341250., 3.404, 37.3, 
  14.431, 9.207, 46482.958, 0.2, 117.992, 5.31, 14.3, 15.2, "", 2.91, 82.99, 
  0.949}, {"ISL", "Europe", "Iceland", "2021-04-16", 6286., 7., 4., 29., 0., 
  0., 18420.513, 20.513, 11.722, 84.982, 0., 0., 0.96, "", "", "", "", "", 
  "", "", "", 912., 325118., 952.727, 2.673, 848., 2.485, "", "", 
  "tests performed", 98672., 70058., 28614., "", 1758., 28.91, 20.53, 8.39, 
  5152., 47.22, 341250., 3.404, 37.3, 14.431, 9.207, 46482.958, 0.2, 117.992, 
  5.31, 14.3, 15.2, "", 2.91, 82.99, 0.949}, {"ISL", "Europe", "Iceland", 
  "2021-04-17", 6286., 0., 4., 29., 0., 0., 18420.513, 0., 11.722, 84.982, 
  0., 0., 0.97, "", "", "", "", "", "", "", "", 701., 325819., 954.781, 
  2.054, 862., 2.526, "", "", "tests performed", "", "", "", "", 1695., "", 
  "", "", 4967., 47.22, 341250., 3.404, 37.3, 14.431, 9.207, 46482.958, 0.2, 
  117.992, 5.31, 14.3, 15.2, "", 2.91, 82.99, 0.949}, 
 {"ISL", "Europe", "Iceland", "2021-04-18", 6286., 0., 4., 29., 0., 0., 
  18420.513, 0., 11.722, 84.982, 0., 0., 0.98, "", "", 3., 8.791, "", "", 
  0.937, 2.746, 986., 326805., 957.67, 2.889, 930., 2.725, "", "", 
  "tests performed", "", "", "", "", 1631., "", "", "", 4779., 47.22, 
```
