## Supplementary material for "Modeling the waves of Covid-19": forecasting program for later stages: world-6-7.txt (part 16 of 37)

```
  341250., 3.404, 37.3, 14.431, 9.207, 46482.958, 0.2, 117.992, 5.31, 14.3, 
  15.2, "", 2.91, 82.99, 0.949}, {"ISL", "Europe", "Iceland", "2021-04-19", 
  6329., 43., 8.857, 29., 0., 0., 18546.52, 126.007, 25.955, 84.982, 0., 0., 
  1.01, "", "", 2., 5.861, "", "", "", "", 4051., 330856., 969.541, 11.871, 
  1328., 3.892, "", "", "tests performed", 100168., 70482., 29686., "", 
  1568., 29.35, 20.65, 8.7, 4595., 47.22, 341250., 3.404, 37.3, 14.431, 
  9.207, 46482.958, 0.2, 117.992, 5.31, 14.3, 15.2, "", 2.91, 82.99, 0.949}, 
 {"ISL", "Europe", "Iceland", "2021-04-20", 6350., 21., 10.857, 29., 0., 0., 
  18608.059, 61.538, 31.816, 84.982, 0., 0., 1.03, "", "", 3., 8.791, "", "", 
  "", "", 4176., 335032., 981.779, 12.237, 1786., 5.234, "", "", 
  "tests performed", "", "", "", "", 1749., "", "", "", 5125., 47.22, 
  341250., 3.404, 37.3, 14.431, 9.207, 46482.958, 0.2, 117.992, 5.31, 14.3, 
  15.2, "", 2.91, 82.99, 0.949}, {"ISL", "Europe", "Iceland", "2021-04-21", 
  6362., 12., 12.429, 29., 0., 0., 18643.223, 35.165, 36.421, 84.982, 0., 0., 
  1.03, "", "", 3., 8.791, "", "", "", "", 1923., 336955., 987.414, 5.635, 
  1926., 5.644, "", "", "tests performed", "", "", "", "", 1929., "", "", "", 
  5653., 47.22, 341250., 3.404, 37.3, 14.431, 9.207, 46482.958, 0.2, 117.992, 
  5.31, 14.3, 15.2, "", 2.91, 82.99, 0.949}, {"ISL", "Europe", "Iceland", 
  "2021-04-22", 6379., 17., 14.286, 29., 0., 0., 18693.04, 49.817, 41.863, 
  84.982, 0., 0., 1.03, "", "", "", "", "", "", "", "", 1051., 338006., 
  990.494, 3.08, 1971., 5.776, "", "", "tests performed", 113330., 80721., 
  32609., "", 2325., 33.21, 23.65, 9.56, 6813., 50., 341250., 3.404, 37.3, 
  14.431, 9.207, 46482.958, 0.2, 117.992, 5.31, 14.3, 15.2, "", 2.91, 82.99, 
  0.949}, {"ISL", "Europe", "Iceland", "2021-04-23", 6390., 11., 14.857, 29., 
  0., 0., 18725.275, 32.234, 43.537, 84.982, 0., 0., 1.02, "", "", "", "", 
  "", "", "", "", 2061., 340067., 996.533, 6.04, 2136., 6.259, "", "", 
  "tests performed", "", "", "", "", 2289., "", "", "", 6708., 50., 341250., 
  3.404, 37.3, 14.431, 9.207, 46482.958, 0.2, 117.992, 5.31, 14.3, 15.2, "", 
  2.91, 82.99, 0.949}, {"ISL", "Europe", "Iceland", "2021-04-24", 6390., 0., 
  14.857, 29., 0., 0., 18725.275, 0., 43.537, 84.982, 0., 0., 1.01, "", "", 
  "", "", "", "", "", "", 1097., 341164., 999.748, 3.215, 2192., 6.423, "", 
  "", "tests performed", "", "", "", "", 2413., "", "", "", 7071., 50., 
  341250., 3.404, 37.3, 14.431, 9.207, 46482.958, 0.2, 117.992, 5.31, 14.3, 
  15.2, "", 2.91, 82.99, 0.949}, {"ISL", "Europe", "Iceland", "2021-04-25", 
  6390., 0., 14.857, 29., 0., 0., 18725.275, 0., 43.537, 84.982, 0., 0., 
  1.01, "", "", 5., 14.652, "", "", 4.686, 13.731, 748., 341912., 1001.94, 
  2.192, 2158., 6.324, "", "", "tests performed", "", "", "", "", 2537., "", 
  "", "", 7434., 50., 341250., 3.404, 37.3, 14.431, 9.207, 46482.958, 0.2, 
  117.992, 5.31, 14.3, 15.2, "", 2.91, 82.99, 0.949}, 
 {"ISL", "Europe", "Iceland", "2021-04-26", 6429., 39., 14.286, 29., 0., 0., 
  18839.56, 114.286, 41.863, 84.982, 0., 0., 1.02, "", "", 4., 11.722, "", 
  "", "", "", 1891., 343803., 1007.481, 5.541, 1850., 5.421, "", "", 
  "tests performed", "", "", "", "", 2661., "", "", "", 7798., 50., 341250., 
  3.404, 37.3, 14.431, 9.207, 46482.958, 0.2, 117.992, 5.31, 14.3, 15.2, "", 
  2.91, 82.99, 0.949}, {"ISL", "Europe", "Iceland", "2021-04-27", 6447., 18., 
  13.857, 29., 0., 0., 18892.308, 52.747, 40.607, 84.982, 0., 0., 0.97, "", 
  "", 4., 11.722, "", "", "", "", 1865., 345668., 1012.947, 5.465, 1519., 
  4.451, "", "", "tests performed", "", "", "", "", 2230., "", "", "", 6535., 
  50., 341250., 3.404, 37.3, 14.431, 9.207, 46482.958, 0.2, 117.992, 5.31, 
  14.3, 15.2, "", 2.91, 82.99, 0.949}, {"ISL", "Europe", "Iceland", 
  "2021-04-28", 6456., 9., 13.429, 29., 0., 0., 18918.681, 26.374, 39.351, 
  84.982, 0., 0., 0.92, "", "", 4., 11.722, "", "", "", "", 1753., 347421., 
  1018.084, 5.137, 1495., 4.381, "", "", "tests performed", 121530., 87038., 
  34492., "", 1798., 35.61, 25.51, 10.11, 5269., 50., 341250., 3.404, 37.3, 
  14.431, 9.207, 46482.958, 0.2, 117.992, 5.31, 14.3, 15.2, "", 2.91, 82.99, 
  0.949}, {"ISL", "Europe", "Iceland", "2021-04-29", 6466., 10., 12.429, 29., 
  0., 0., 18947.985, 29.304, 36.421, 84.982, 0., 0., 0.88, "", "", 4., 
  11.722, "", "", "", "", 1398., 348819., 1022.18, 4.097, 1545., 4.527, "", 
  "", "tests performed", 133064., 98008., 35432., 11534., 2819., 38.99, 
  28.72, 10.38, 8261., 50., 341250., 3.404, 37.3, 14.431, 9.207, 46482.958, 
  0.2, 117.992, 5.31, 14.3, 15.2, "", 2.91, 82.99, 0.949}, 
 {"ISL", "Europe", "Iceland", "2021-04-30", 6472., 6., 11.714, 29., 0., 0., 
  18965.568, 17.582, 34.328, 84.982, 0., 0., 0.83, "", "", "", "", "", "", 
  "", "", 1526., 350345., 1026.652, 4.472, 1468., 4.302, "", "", 
  "tests performed", 145261., 109409., 36228., 12197., 4366., 42.57, 32.06, 
  10.62, 12794., 50., 341250., 3.404, 37.3, 14.431, 9.207, 46482.958, 0.2, 
  117.992, 5.31, 14.3, 15.2, "", 2.91, 82.99, 0.949}, 
 {"ISL", "Europe", "Iceland", "2021-05-01", 6472., 0., 11.714, 29., 0., 0., 
  18965.568, 0., 34.328, 84.982, 0., 0., 0.8, "", "", "", "", "", "", "", "", 
  741., 351086., 1028.823, 2.171, 1417., 4.152, "", "", "tests performed", 
  "", "", "", "", 4212., "", "", "", 12343., 50., 341250., 3.404, 37.3, 
  14.431, 9.207, 46482.958, 0.2, 117.992, 5.31, 14.3, 15.2, "", 2.91, 82.99, 
  0.949}, {"ISL", "Europe", "Iceland", "2021-05-02", 6472., 0., 11.714, 29., 
  0., 0., 18965.568, 0., 34.328, 84.982, 0., 0., 0.77, "", "", 5., 14.652, 
  "", "", 3.749, 10.985, 759., 351845., 1031.048, 2.224, 1419., 4.158, "", 
  "", "tests performed", "", "", "", "", 4057., "", "", "", 11889., 50., 
  341250., 3.404, 37.3, 14.431, 9.207, 46482.958, 0.2, 117.992, 5.31, 14.3, 
  15.2, "", 2.91, 82.99, 0.949}, {"ISL", "Europe", "Iceland", "2021-05-03", 
  6483., 11., 7.714, 29., 0., 0., 18997.802, 32.234, 22.606, 84.982, 0., 0., 
  0.74, "", "", 5., 14.652, "", "", "", "", 1622., 353467., 1035.801, 4.753, 
  1381., 4.047, "", "", "tests performed", 146111., 110199., 36376., "", 
  3902., 42.82, 32.29, 10.66, 11434., 50., 341250., 3.404, 37.3, 14.431, 
  9.207, 46482.958, 0.2, 117.992, 5.31, 14.3, 15.2, "", 2.91, 82.99, 0.949}, 
 {"ISL", "Europe", "Iceland", "2021-05-04", 6491., 8., 6.286, 29., 0., 0., 
  19021.245, 23.443, 18.42, 84.982, 0., 0., 0.73, "", "", 5., 14.652, "", "", 
  "", "", 1381., 354848., 1039.848, 4.047, 1311., 3.842, "", "", 
  "tests performed", "", "", "", "", 4501., "", "", "", 13190., 50., 341250., 
  3.404, 37.3, 14.431, 9.207, 46482.958, 0.2, 117.992, 5.31, 14.3, 15.2, "", 
  2.91, 82.99, 0.949}, {"ISL", "Europe", "Iceland", "2021-05-05", 6497., 6., 
  5.857, 29., 0., 0., 19038.828, 17.582, 17.164, 84.982, 0., 0., 0.72, "", 
  "", 5., 14.652, "", "", "", "", 1241., 356089., 1043.484, 3.637, 1238., 
  3.628, "", "", "tests performed", 157230., 115447., 42301., "", 5100., 
  46.07, 33.83, 12.4, 14945., 50., 341250., 3.404, 37.3, 14.431, 9.207, 
  46482.958, 0.2, 117.992, 5.31, 14.3, 15.2, "", 2.91, 82.99, 0.949}, 
 {"ISL", "Europe", "Iceland", "2021-05-06", 6500., 3., 4.857, 29., 0., 0., 
  19047.619, 8.791, 14.233, 84.982, 0., 0., 0.71, "", "", 5., 14.652, "", "", 
  "", "", 1043., 357132., 1046.541, 3.056, 1188., 3.481, "", "", 
  "tests performed", 167168., 124014., 50192., 9938., 4872., 48.99, 36.34, 
  14.71, 14277., 50., 341250., 3.404, 37.3, 14.431, 9.207, 46482.958, 0.2, 
  117.992, 5.31, 14.3, 15.2, "", 2.91, 82.99, 0.949}, 
 {"ISL", "Europe", "Iceland", "2021-05-07", 6506., 6., 4.857, 29., 0., 0., 
  19065.201, 17.582, 14.233, 84.982, 0., 0., 0.7, "", "", "", "", "", "", "", 
  "", 1104., 358236., 1049.776, 3.235, 1127., 3.303, "", "", 
  "tests performed", 184304., 138577., 53658., 17136., 5578., 54.01, 40.61, 
  15.72, 16346., 50., 341250., 3.404, 37.3, 14.431, 9.207, 46482.958, 0.2, 
  117.992, 5.31, 14.3, 15.2, "", 2.91, 82.99, 0.949}, 
 {"ISL", "Europe", "Iceland", "2021-05-08", 6506., 0., 4.857, 29., 0., 0., 
  19065.201, 0., 14.233, 84.982, 0., 0., 0.69, "", "", "", "", "", "", "", 
  "", 794., 359030., 1052.103, 2.327, 1135., 3.326, "", "", 
  "tests performed", "", "", "", "", 5674., "", "", "", 16627., 50., 341250., 
  3.404, 37.3, 14.431, 9.207, 46482.958, 0.2, 117.992, 5.31, 14.3, 15.2, "", 
  2.91, 82.99, 0.949}, {"ISL", "Europe", "Iceland", "2021-05-09", 6506., 0., 
  4.857, 29., 0., 0., 19065.201, 0., 14.233, 84.982, 0., 0., 0.69, "", "", 
  2., 5.861, "", "", 1.874, 5.492, 932., 359962., 1054.834, 2.731, 1160., 
  3.399, "", "", "tests performed", "", "", "", "", 5771., "", "", "", 
  16911., 50., 341250., 3.404, 37.3, 14.431, 9.207, 46482.958, 0.2, 117.992, 
  5.31, 14.3, 15.2, "", 2.91, 82.99, 0.949}, {"ISL", "Europe", "Iceland", 
  "2021-05-10", 6519., 13., 5.143, 29., 0., 0., 19103.297, 38.095, 15.071, 
  84.982, 0., 0., 0.69, "", "", 3., 8.791, "", "", "", "", 1646., 361608., 
  1059.657, 4.823, 1163., 3.408, "", "", "tests performed", "", "", "", "", 
  5868., "", "", "", 17196., 37.96, 341250., 3.404, 37.3, 14.431, 9.207, 
  46482.958, 0.2, 117.992, 5.31, 14.3, 15.2, "", 2.91, 82.99, 0.949}, 
 {"ISL", "Europe", "Iceland", "2021-05-11", 6522., 3., 4.429, 29., 0., 0., 
  19112.088, 8.791, 12.977, 84.982, 0., 0., 0.67, "", "", 3., 8.791, "", "", 
  "", "", 1435., 363043., 1063.862, 4.205, 1171., 3.432, "", "", 
  "tests performed", 188146., 140805., 55780., "", 5211., 55.13, 41.26, 
  16.35, 15270., 37.96, 341250., 3.404, 37.3, 14.431, 9.207, 46482.958, 0.2, 
  117.992, 5.31, 14.3, 15.2, "", 2.91, 82.99, 0.949}, 
 {"ISL", "Europe", "Iceland", "2021-05-12", 6526., 4., 4.143, 29., 0., 0., 
  19123.81, 11.722, 12.14, 84.982, 0., 0., 0.66, "", "", "", "", "", "", "", 
  "", 1298., 364341., 1067.666, 3.804, 1179., 3.455, "", "", 
  "tests performed", 198421., 144775., 62276., 10275., 5884., 58.15, 42.42, 
  18.25, 17242., 37.96, 341250., 3.404, 37.3, 14.431, 9.207, 46482.958, 0.2, 
  117.992, 5.31, 14.3, 15.2, "", 2.91, 82.99, 0.949}, 
 {"ISL", "Europe", "Iceland", "2021-05-13", 6526., 0., 3.714, 29., 0., 0., 
  19123.81, 0., 10.884, 84.982, 0., 0., 0.65, "", "", 4., 11.722, "", "", "", 
  "", 913., 365254., 1070.341, 2.675, 1160., 3.399, "", "", 
  "tests performed", "", "", "", "", 4844., "", "", "", 14195., 37.96, 
  341250., 3.404, 37.3, 14.431, 9.207, 46482.958, 0.2, 117.992, 5.31, 14.3, 
  15.2, "", 2.91, 82.99, 0.949}, {"ISL", "Europe", "Iceland", "2021-05-14", 
  6537., 11., 4.429, 29., 0., 0., 19156.044, 32.234, 12.977, 84.982, 0., 0., 
  0.66, "", "", "", "", "", "", "", "", 1438., 366692., 1074.555, 4.214, 
  1208., 3.54, "", "", "tests performed", 203735., 147592., 65011., "", 
  2776., 59.7, 43.25, 19.05, 8135., 37.96, 341250., 3.404, 37.3, 14.431, 
  9.207, 46482.958, 0.2, 117.992, 5.31, 14.3, 15.2, "", 2.91, 82.99, 0.949}, 
 {"ISL", "Europe", "Iceland", "2021-05-15", 6537., 0., 4.429, 29., 0., 0., 
  19156.044, 0., 12.977, 84.982, 0., 0., 0.63, "", "", "", "", "", "", "", 
  "", 683., 367375., 1076.557, 2.001, 1192., 3.493, "", "", 
  "tests performed", "", "", "", "", 2920., "", "", "", 8557., 37.96, 
  341250., 3.404, 37.3, 14.431, 9.207, 46482.958, 0.2, 117.992, 5.31, 14.3, 
  15.2, "", 2.91, 82.99, 0.949}, {"ISL", "Europe", "Iceland", "2021-05-16", 
  6537., 0., 4.429, 29., 0., 0., 19156.044, 0., 12.977, 84.982, 0., 0., 0.6, 
  "", "", "", "", "", "", 0.937, 2.746, 828., 368203., 1078.983, 2.426, 
  1177., 3.449, "", "", "tests performed", "", "", "", "", 3065., "", "", "", 
  8982., 37.96, 341250., 3.404, 37.3, 14.431, 9.207, 46482.958, 0.2, 117.992, 
  5.31, 14.3, 15.2, "", 2.91, 82.99, 0.949}, {"ISL", "Europe", "Iceland", 
  "2021-05-17", 6548., 11., 4.143, 29., 0., 0., 19188.278, 32.234, 12.14, 
  84.982, 0., 0., 0.57, "", "", 4., 11.722, "", "", "", "", 1357., 369560., 
  1082.96, 3.977, 1136., 3.329, "", "", "tests performed", "", "", "", "", 
  3209., "", "", "", 9404., 37.96, 341250., 3.404, 37.3, 14.431, 9.207, 
  46482.958, 0.2, 117.992, 5.31, 14.3, 15.2, "", 2.91, 82.99, 0.949}, 
 {"ISL", "Europe", "Iceland", "2021-05-18", 6549., 1., 3.857, 29., 0., 0., 
  19191.209, 2.93, 11.303, 84.982, 0., 0., 0.52, "", "", 3., 8.791, "", "", 
  "", "", 1198., 370758., 1086.47, 3.511, 1102., 3.229, "", "", 
  "tests performed", 211619., 152584., 67905., "", 3353., 62.01, 44.71, 19.9, 
  9826., 37.96, 341250., 3.404, 37.3, 14.431, 9.207, 46482.958, 0.2, 117.992, 
  5.31, 14.3, 15.2, "", 2.91, 82.99, 0.949}, {"ISL", "Europe", "Iceland", 
  "2021-05-19", 6551., 2., 3.571, 29., 0., 0., 19197.07, 5.861, 10.466, 
  84.982, 0., 0., 0.48, "", "", "", "", "", "", "", "", 1248., 372006., 
  1090.127, 3.657, 1095., 3.209, "", "", "tests performed", 220021., 156058., 
  73205., 8402., 3086., 64.48, 45.73, 21.45, 9043., 37.96, 341250., 3.404, 
  37.3, 14.431, 9.207, 46482.958, 0.2, 117.992, 5.31, 14.3, 15.2, "", 2.91, 
  82.99, 0.949}, {"ISL", "Europe", "Iceland", "2021-05-20", 6555., 4., 4.143, 
  29., 0., 0., 19208.791, 11.722, 12.14, 84.982, 0., 0., 0.44, "", "", "", 
  "", "", "", "", "", "", "", "", "", "", "", "", "", "", 225051., 159327., 
  76259., 5030., 3425., 65.95, 46.69, 22.35, 10037., 37.96, 341250., 3.404, 
  37.3, 14.431, 9.207, 46482.958, 0.2, 117.992, 5.31, 14.3, 15.2, "", 2.91, 
  82.99, 0.949}, {"ISL", "Europe", "Iceland", "2021-05-21", 6555., 0., 2.571, 
  29., 0., 0., 19208.791, 0., 7.535, 84.982, 0., 0., 0.39, "", "", "", "", 
  "", "", "", "", "", "", "", "", "", "", "", "", "", 231109., 163815., 
  80464., 6058., 3911., 67.72, 48., 23.58, 11461., 37.96, 341250., 3.404, 
  37.3, 14.431, 9.207, 46482.958, 0.2, 117.992, 5.31, 14.3, 15.2, "", 2.91, 
  82.99, 0.949}, {"ISL", "Europe", "Iceland", "2021-05-22", 6555., 0., 2.571, 
  29., 0., 0., 19208.791, 0., 7.535, 84.982, 0., 0., 0.34, "", "", "", "", 
  "", "", "", "", "", "", "", "", "", "", "", "", "", "", "", "", "", 3648., 
  "", "", "", 10690., 37.96, 341250., 3.404, 37.3, 14.431, 9.207, 46482.958, 
  0.2, 117.992, 5.31, 14.3, 15.2, "", 2.91, 82.99, 0.949}, 
 {"ISL", "Europe", "Iceland", "2021-05-23", 6555., 0., 2.571, 29., 0., 0., 
  19208.791, 0., 7.535, 84.982, 0., 0., 0.29, "", "", "", "", "", "", "", "", 
  "", "", "", "", "", "", "", "", "", "", "", "", "", 3385., "", "", "", 
  9919., 37.96, 341250., 3.404, 37.3, 14.431, 9.207, 46482.958, 0.2, 117.992, 
  5.31, 14.3, 15.2, "", 2.91, 82.99, 0.949}, {"ISL", "Europe", "Iceland", 
  "2021-05-24", 6555., 0., 1., 29., 0., 0., 19208.791, 0., 2.93, 84.982, 0., 
  0., 0.24, "", "", "", "", "", "", "", "", "", "", "", "", "", "", "", "", 
  "", "", "", "", "", 3123., "", "", "", 9152., 37.96, 341250., 3.404, 37.3, 
  14.431, 9.207, 46482.958, 0.2, 117.992, 5.31, 14.3, 15.2, "", 2.91, 82.99, 
  0.949}, {"ISL", "Europe", "Iceland", "2021-05-25", 6555., 0., 0.857, 29., 
  0., 0., 19208.791, 0., 2.512, 84.982, 0., 0., 0.21, "", "", "", "", "", "", 
  "", "", "", "", "", "", "", "", "", "", "", 231640., 164273., 80611., "", 
  2860., 67.88, 48.14, 23.62, 8381., 37.96, 341250., 3.404, 37.3, 14.431, 
  9.207, 46482.958, 0.2, 117.992, 5.31, 14.3, 15.2, "", 2.91, 82.99, 0.949}, 
 {"ISL", "Europe", "Iceland", "2021-05-26", 6555., 0., 0.571, 29., 0., 0., 
  19208.791, 0., 1.675, 84.982, 0., 0., 0.2, "", "", "", "", "", "", "", "", 
  "", "", "", "", "", "", "", "", "", "", "", "", "", 2537., "", "", "", 
  7434., 37.96, 341250., 3.404, 37.3, 14.431, 9.207, 46482.958, 0.2, 117.992, 
  5.31, 14.3, 15.2, "", 2.91, 82.99, 0.949}, {"ISL", "Europe", "Iceland", 
  "2021-05-27", 6555., 0., 0., 29., 0., 0., 19208.791, 0., 0., 84.982, 0., 
  0., 0.18, "", "", "", "", "", "", "", "", "", "", "", "", "", "", "", "", 
  "", 243924., 169570., 87815., "", 2696., 71.48, 49.69, 25.73, 7900., 37.96, 
  341250., 3.404, 37.3, 14.431, 9.207, 46482.958, 0.2, 117.992, 5.31, 14.3, 
  15.2, "", 2.91, 82.99, 0.949}, {"ISL", "Europe", "Iceland", "2021-05-28", 
  6555., 0., 0., 29., 0., 0., 19208.791, 0., 0., 84.982, 0., 0., 0.17, "", 
  "", "", "", "", "", "", "", "", "", "", "", "", "", "", "", "", 249800., 
  171376., 91893., 5876., 2670., 73.2, 50.22, 26.93, 7824., 37.96, 341250., 
  3.404, 37.3, 14.431, 9.207, 46482.958, 0.2, 117.992, 5.31, 14.3, 15.2, "", 
  2.91, 82.99, 0.949}, {"ISL", "Europe", "Iceland", "2021-05-29", 6555., 0., 
  0., 29., 0., 0., 19208.791, 0., 0., 84.982, 0., 0., 0.17, "", "", "", "", 
  "", "", "", "", "", "", "", "", "", "", "", "", "", "", "", "", "", 2909., 
  "", "", "", 8525., 37.96, 341250., 3.404, 37.3, 14.431, 9.207, 46482.958, 
  0.2, 117.992, 5.31, 14.3, 15.2, "", 2.91, 82.99, 0.949}, 
 {"ISL", "Europe", "Iceland", "2021-05-30", 6555., 0., 0., 29., 0., 0., 
  19208.791, 0., 0., 84.982, 0., 0., 0.15, "", "", "", "", "", "", 0.937, 
  2.746, "", "", "", "", "", "", "", "", "", "", "", "", "", 3148., "", "", 
  "", 9225., 37.96, 341250., 3.404, 37.3, 14.431, 9.207, 46482.958, 0.2, 
  117.992, 5.31, 14.3, 15.2, "", 2.91, 82.99, 0.949}, 
 {"ISL", "Europe", "Iceland", "2021-05-31", 6555., 0., 0., 29., 0., 0., 
  19208.791, 0., 0., 84.982, 0., 0., 0.13, "", "", "", "", "", "", "", "", 
  "", "", "", "", "", "", "", "", "", "", "", "", "", 3387., "", "", "", 
  9925., 37.96, 341250., 3.404, 37.3, 14.431, 9.207, 46482.958, 0.2, 117.992, 
  5.31, 14.3, 15.2, "", 2.91, 82.99, 0.949}, {"ISL", "Europe", "Iceland", 
  "2021-06-01", 6555., 0., 0., 29., 0., 0., 19208.791, 0., 0., 84.982, 0., 
  0., 0.13, "", "", "", "", "", "", "", "", "", "", "", "", "", "", "", "", 
  "", "", "", "", "", 3626., "", "", "", 10626., "", 341250., 3.404, 37.3, 
  14.431, 9.207, 46482.958, 0.2, 117.992, 5.31, 14.3, 15.2, "", 2.91, 82.99, 
  0.949}, {"ISL", "Europe", "Iceland", "2021-06-02", 6555., 0., 0., 29., 0., 
  0., 19208.791, 0., 0., 84.982, 0., 0., 0.14, "", "", "", "", "", "", "", 
  "", "", "", "", "", "", "", "", "", "", 258829., 177511., 94950., "", 
  3007., 75.85, 52.02, 27.82, 8812., "", 341250., 3.404, 37.3, 14.431, 9.207, 
  46482.958, 0.2, 117.992, 5.31, 14.3, 15.2, "", 2.91, 82.99, 0.949}, 
 {"ISL", "Europe", "Iceland", "2021-06-03", 6555., 0., 0., 29., 0., 0., 
  19208.791, 0., 0., 84.982, 0., 0., 0.15, "", "", "", "", "", "", "", "", 
  "", "", "", "", "", "", "", "", "", 269324., 184619., 98882., 10495., 
  3629., 78.92, 54.1, 28.98, 10634., "", 341250., 3.404, 37.3, 14.431, 9.207, 
  46482.958, 0.2, 117.992, 5.31, 14.3, 15.2, "", 2.91, 82.99, 0.949}, 
 {"ISL", "Europe", "Iceland", "2021-06-04", 6555., 0., 0., 29., 0., 0., 
  19208.791, 0., 0., 84.982, 0., 0., 0.16, "", "", "", "", "", "", "", "", 
  "", "", "", "", "", "", "", "", "", 273455., 187606., 101082., 4131., 
  3379., 80.13, 54.98, 29.62, 9902., "", 341250., 3.404, 37.3, 14.431, 9.207, 
  46482.958, 0.2, 117.992, 5.31, 14.3, 15.2, "", 2.91, 82.99, 0.949}, 
 {"ISL", "Europe", "Iceland", "2021-06-05", 6555., 0., 0., 29., 0., 0., 
  19208.791, 0., 0., 84.982, 0., 0., 0.18, "", "", "", "", "", "", "", "", 
  "", "", "", "", "", "", "", "", "", "", "", "", "", 3154., "", "", "", 
  9242., "", 341250., 3.404, 37.3, 14.431, 9.207, 46482.958, 0.2, 117.992, 
  5.31, 14.3, 15.2, "", 2.91, 82.99, 0.949}, {"ISL", "Europe", "Iceland", 
  "2021-06-06", 6555., 0., 0., 29., 0., 0., 19208.791, 0., 0., 84.982, 0., 
  0., 0.18, "", "", "", "", "", "", "", "", "", "", "", "", "", "", "", "", 
  "", "", "", "", "", 2929., "", "", "", 8583., "", 341250., 3.404, 37.3, 
  14.431, 9.207, 46482.958, 0.2, 117.992, 5.31, 14.3, 15.2, "", 2.91, 82.99, 
  0.949}, {"ISL", "Europe", "Iceland", "2021-06-07", 6555., 0., 0., 29., 0., 
  0., 19208.791, 0., 0., 84.982, 0., 0., "", "", "", "", "", "", "", "", "", 
  "", "", "", "", "", "", "", "", "", 274144., 188208., 101713., "", 2704., 
  80.34, 55.15, 29.81, 7924., "", 341250., 3.404, 37.3, 14.431, 9.207, 
  46482.958, 0.2, 117.992, 5.31, 14.3, 15.2, "", 2.91, 82.99, 0.949}, 
 {"IND", "Asia", "India", "2020-01-30", 1., 1., "", "", "", "", 0.001, 0.001, 
  "", "", "", "", "", "", "", "", "", "", "", "", "", "", "", "", "", "", "", 
  "", "", "", "", "", "", "", "", "", "", "", "", 10.19, 1.380004385*^9, 
  450.419, 28.2, 5.989, 3.414, 6426.674, 21.2, 282.28, 10.39, 1.9, 20.6, 
  59.55, 0.53, 69.66, 0.645}, {"IND", "Asia", "India", "2020-01-31", 1., 0., 
  "", "", "", "", 0.001, 0., "", "", "", "", "", "", "", "", "", "", "", "", 
  "", "", "", "", "", "", "", "", "", "", "", "", "", "", "", "", "", "", "", 
  10.19, 1.380004385*^9, 450.419, 28.2, 5.989, 3.414, 6426.674, 21.2, 282.28, 
  10.39, 1.9, 20.6, 59.55, 0.53, 69.66, 0.645}, 
 {"IND", "Asia", "India", "2020-02-01", 1., 0., "", "", "", "", 0.001, 0., 
  "", "", "", "", "", "", "", "", "", "", "", "", "", "", "", "", "", "", "", 
  "", "", "", "", "", "", "", "", "", "", "", "", 10.19, 1.380004385*^9, 
  450.419, 28.2, 5.989, 3.414, 6426.674, 21.2, 282.28, 10.39, 1.9, 20.6, 
  59.55, 0.53, 69.66, 0.645}, {"IND", "Asia", "India", "2020-02-02", 2., 1., 
  "", "", "", "", 0.001, 0.001, "", "", "", "", "", "", "", "", "", "", "", 
  "", "", "", "", "", "", "", "", "", "", "", "", "", "", "", "", "", "", "", 
  "", 10.19, 1.380004385*^9, 450.419, 28.2, 5.989, 3.414, 6426.674, 21.2, 
  282.28, 10.39, 1.9, 20.6, 59.55, 0.53, 69.66, 0.645}, 
 {"IND", "Asia", "India", "2020-02-03", 3., 1., "", "", "", "", 0.002, 0.001, 
  "", "", "", "", "", "", "", "", "", "", "", "", "", "", "", "", "", "", "", 
  "", "", "", "", "", "", "", "", "", "", "", "", 10.19, 1.380004385*^9, 
  450.419, 28.2, 5.989, 3.414, 6426.674, 21.2, 282.28, 10.39, 1.9, 20.6, 
  59.55, 0.53, 69.66, 0.645}, {"IND", "Asia", "India", "2020-02-04", 3., 0., 
  0.429, "", "", 0., 0.002, 0., 0., "", "", 0., "", "", "", "", "", "", "", 
  "", "", "", "", "", "", "", "", "", "", "", "", "", "", "", "", "", "", "", 
  "", 10.19, 1.380004385*^9, 450.419, 28.2, 5.989, 3.414, 6426.674, 21.2, 
  282.28, 10.39, 1.9, 20.6, 59.55, 0.53, 69.66, 0.645}, 
 {"IND", "Asia", "India", "2020-02-05", 3., 0., 0.429, "", "", 0., 0.002, 0., 
  0., "", "", 0., "", "", "", "", "", "", "", "", "", "", "", "", "", "", "", 
  "", "", "", "", "", "", "", "", "", "", "", "", 10.19, 1.380004385*^9, 
  450.419, 28.2, 5.989, 3.414, 6426.674, 21.2, 282.28, 10.39, 1.9, 20.6, 
  59.55, 0.53, 69.66, 0.645}, {"IND", "Asia", "India", "2020-02-06", 3., 0., 
  0.286, "", "", 0., 0.002, 0., 0., "", "", 0., "", "", "", "", "", "", "", 
  "", "", "", "", "", "", "", "", "", "", "", "", "", "", "", "", "", "", "", 
  "", 10.19, 1.380004385*^9, 450.419, 28.2, 5.989, 3.414, 6426.674, 21.2, 
  282.28, 10.39, 1.9, 20.6, 59.55, 0.53, 69.66, 0.645}, 
 {"IND", "Asia", "India", "2020-02-07", 3., 0., 0.286, "", "", 0., 0.002, 0., 
  0., "", "", 0., "", "", "", "", "", "", "", "", "", "", "", "", "", "", "", 
  "", "", "", "", "", "", "", "", "", "", "", "", 10.19, 1.380004385*^9, 
  450.419, 28.2, 5.989, 3.414, 6426.674, 21.2, 282.28, 10.39, 1.9, 20.6, 
  59.55, 0.53, 69.66, 0.645}, {"IND", "Asia", "India", "2020-02-08", 3., 0., 
  0.286, "", "", 0., 0.002, 0., 0., "", "", 0., "", "", "", "", "", "", "", 
  "", "", "", "", "", "", "", "", "", "", "", "", "", "", "", "", "", "", "", 
  "", 10.19, 1.380004385*^9, 450.419, 28.2, 5.989, 3.414, 6426.674, 21.2, 
  282.28, 10.39, 1.9, 20.6, 59.55, 0.53, 69.66, 0.645}, 
 {"IND", "Asia", "India", "2020-02-09", 3., 0., 0.143, "", "", 0., 0.002, 0., 
  0., "", "", 0., "", "", "", "", "", "", "", "", "", "", "", "", "", "", "", 
  "", "", "", "", "", "", "", "", "", "", "", "", 10.19, 1.380004385*^9, 
  450.419, 28.2, 5.989, 3.414, 6426.674, 21.2, 282.28, 10.39, 1.9, 20.6, 
  59.55, 0.53, 69.66, 0.645}, {"IND", "Asia", "India", "2020-02-10", 3., 0., 
  0., "", "", 0., 0.002, 0., 0., "", "", 0., "", "", "", "", "", "", "", "", 
  "", "", "", "", "", "", "", "", "", "", "", "", "", "", "", "", "", "", "", 
  10.19, 1.380004385*^9, 450.419, 28.2, 5.989, 3.414, 6426.674, 21.2, 282.28, 
  10.39, 1.9, 20.6, 59.55, 0.53, 69.66, 0.645}, 
 {"IND", "Asia", "India", "2020-02-11", 3., 0., 0., "", "", 0., 0.002, 0., 
  0., "", "", 0., "", "", "", "", "", "", "", "", "", "", "", "", "", "", "", 
  "", "", "", "", "", "", "", "", "", "", "", "", 10.19, 1.380004385*^9, 
  450.419, 28.2, 5.989, 3.414, 6426.674, 21.2, 282.28, 10.39, 1.9, 20.6, 
  59.55, 0.53, 69.66, 0.645}, {"IND", "Asia", "India", "2020-02-12", 3., 0., 
  0., "", "", 0., 0.002, 0., 0., "", "", 0., "", "", "", "", "", "", "", "", 
  "", "", "", "", "", "", "", "", "", "", "", "", "", "", "", "", "", "", "", 
  10.19, 1.380004385*^9, 450.419, 28.2, 5.989, 3.414, 6426.674, 21.2, 282.28, 
  10.39, 1.9, 20.6, 59.55, 0.53, 69.66, 0.645}, 
 {"IND", "Asia", "India", "2020-02-13", 3., 0., 0., "", "", 0., 0.002, 0., 
  0., "", "", 0., "", "", "", "", "", "", "", "", "", "", "", "", "", "", "", 
  "", "", "", "", "", "", "", "", "", "", "", "", 10.19, 1.380004385*^9, 
  450.419, 28.2, 5.989, 3.414, 6426.674, 21.2, 282.28, 10.39, 1.9, 20.6, 
  59.55, 0.53, 69.66, 0.645}, {"IND", "Asia", "India", "2020-02-14", 3., 0., 
  0., "", "", 0., 0.002, 0., 0., "", "", 0., "", "", "", "", "", "", "", "", 
  "", "", "", "", "", "", "", "", "", "", "", "", "", "", "", "", "", "", "", 
  10.19, 1.380004385*^9, 450.419, 28.2, 5.989, 3.414, 6426.674, 21.2, 282.28, 
  10.39, 1.9, 20.6, 59.55, 0.53, 69.66, 0.645}, 
 {"IND", "Asia", "India", "2020-02-15", 3., 0., 0., "", "", 0., 0.002, 0., 
  0., "", "", 0., "", "", "", "", "", "", "", "", "", "", "", "", "", "", "", 
  "", "", "", "", "", "", "", "", "", "", "", "", 10.19, 1.380004385*^9, 
  450.419, 28.2, 5.989, 3.414, 6426.674, 21.2, 282.28, 10.39, 1.9, 20.6, 
  59.55, 0.53, 69.66, 0.645}, {"IND", "Asia", "India", "2020-02-16", 3., 0., 
  0., "", "", 0., 0.002, 0., 0., "", "", 0., "", "", "", "", "", "", "", "", 
  "", "", "", "", "", "", "", "", "", "", "", "", "", "", "", "", "", "", "", 
  10.19, 1.380004385*^9, 450.419, 28.2, 5.989, 3.414, 6426.674, 21.2, 282.28, 
  10.39, 1.9, 20.6, 59.55, 0.53, 69.66, 0.645}, 
 {"IND", "Asia", "India", "2020-02-17", 3., 0., 0., "", "", 0., 0.002, 0., 
  0., "", "", 0., "", "", "", "", "", "", "", "", "", "", "", "", "", "", "", 
  "", "", "", "", "", "", "", "", "", "", "", "", 10.19, 1.380004385*^9, 
  450.419, 28.2, 5.989, 3.414, 6426.674, 21.2, 282.28, 10.39, 1.9, 20.6, 
  59.55, 0.53, 69.66, 0.645}, {"IND", "Asia", "India", "2020-02-18", 3., 0., 
  0., "", "", 0., 0.002, 0., 0., "", "", 0., "", "", "", "", "", "", "", "", 
  "", "", "", "", "", "", "", "", "", "", "", "", "", "", "", "", "", "", "", 
  10.19, 1.380004385*^9, 450.419, 28.2, 5.989, 3.414, 6426.674, 21.2, 282.28, 
  10.39, 1.9, 20.6, 59.55, 0.53, 69.66, 0.645}, 
 {"IND", "Asia", "India", "2020-02-19", 3., 0., 0., "", "", 0., 0.002, 0., 
  0., "", "", 0., "", "", "", "", "", "", "", "", "", "", "", "", "", "", "", 
  "", "", "", "", "", "", "", "", "", "", "", "", 10.19, 1.380004385*^9, 
  450.419, 28.2, 5.989, 3.414, 6426.674, 21.2, 282.28, 10.39, 1.9, 20.6, 
  59.55, 0.53, 69.66, 0.645}, {"IND", "Asia", "India", "2020-02-20", 3., 0., 
  0., "", "", 0., 0.002, 0., 0., "", "", 0., "", "", "", "", "", "", "", "", 
  "", "", "", "", "", "", "", "", "", "", "", "", "", "", "", "", "", "", "", 
  10.19, 1.380004385*^9, 450.419, 28.2, 5.989, 3.414, 6426.674, 21.2, 282.28, 
  10.39, 1.9, 20.6, 59.55, 0.53, 69.66, 0.645}, 
 {"IND", "Asia", "India", "2020-02-21", 3., 0., 0., "", "", 0., 0.002, 0., 
  0., "", "", 0., "", "", "", "", "", "", "", "", "", "", "", "", "", "", "", 
  "", "", "", "", "", "", "", "", "", "", "", "", 10.19, 1.380004385*^9, 
  450.419, 28.2, 5.989, 3.414, 6426.674, 21.2, 282.28, 10.39, 1.9, 20.6, 
  59.55, 0.53, 69.66, 0.645}, {"IND", "Asia", "India", "2020-02-22", 3., 0., 
  0., "", "", 0., 0.002, 0., 0., "", "", 0., "", "", "", "", "", "", "", "", 
  "", "", "", "", "", "", "", "", "", "", "", "", "", "", "", "", "", "", "", 
  10.19, 1.380004385*^9, 450.419, 28.2, 5.989, 3.414, 6426.674, 21.2, 282.28, 
  10.39, 1.9, 20.6, 59.55, 0.53, 69.66, 0.645}, 
 {"IND", "Asia", "India", "2020-02-23", 3., 0., 0., "", "", 0., 0.002, 0., 
  0., "", "", 0., "", "", "", "", "", "", "", "", "", "", "", "", "", "", "", 
  "", "", "", "", "", "", "", "", "", "", "", "", 10.19, 1.380004385*^9, 
  450.419, 28.2, 5.989, 3.414, 6426.674, 21.2, 282.28, 10.39, 1.9, 20.6, 
  59.55, 0.53, 69.66, 0.645}, {"IND", "Asia", "India", "2020-02-24", 3., 0., 
  0., "", "", 0., 0.002, 0., 0., "", "", 0., "", "", "", "", "", "", "", "", 
  "", "", "", "", "", "", "", "", "", "", "", "", "", "", "", "", "", "", "", 
  10.19, 1.380004385*^9, 450.419, 28.2, 5.989, 3.414, 6426.674, 21.2, 282.28, 
  10.39, 1.9, 20.6, 59.55, 0.53, 69.66, 0.645}, 
 {"IND", "Asia", "India", "2020-02-25", 3., 0., 0., "", "", 0., 0.002, 0., 
  0., "", "", 0., "", "", "", "", "", "", "", "", "", "", "", "", "", "", "", 
  "", "", "", "", "", "", "", "", "", "", "", "", 10.19, 1.380004385*^9, 
  450.419, 28.2, 5.989, 3.414, 6426.674, 21.2, 282.28, 10.39, 1.9, 20.6, 
  59.55, 0.53, 69.66, 0.645}, {"IND", "Asia", "India", "2020-02-26", 3., 0., 
  0., "", "", 0., 0.002, 0., 0., "", "", 0., "", "", "", "", "", "", "", "", 
  "", "", "", "", "", "", "", "", "", "", "", "", "", "", "", "", "", "", "", 
  10.19, 1.380004385*^9, 450.419, 28.2, 5.989, 3.414, 6426.674, 21.2, 282.28, 
  10.39, 1.9, 20.6, 59.55, 0.53, 69.66, 0.645}, 
 {"IND", "Asia", "India", "2020-02-27", 3., 0., 0., "", "", 0., 0.002, 0., 
  0., "", "", 0., "", "", "", "", "", "", "", "", "", "", "", "", "", "", "", 
  "", "", "", "", "", "", "", "", "", "", "", "", 10.19, 1.380004385*^9, 
  450.419, 28.2, 5.989, 3.414, 6426.674, 21.2, 282.28, 10.39, 1.9, 20.6, 
  59.55, 0.53, 69.66, 0.645}, {"IND", "Asia", "India", "2020-02-28", 3., 0., 
  0., "", "", 0., 0.002, 0., 0., "", "", 0., "", "", "", "", "", "", "", "", 
  "", "", "", "", "", "", "", "", "", "", "", "", "", "", "", "", "", "", "", 
  10.19, 1.380004385*^9, 450.419, 28.2, 5.989, 3.414, 6426.674, 21.2, 282.28, 
  10.39, 1.9, 20.6, 59.55, 0.53, 69.66, 0.645}, 
 {"IND", "Asia", "India", "2020-02-29", 3., 0., 0., "", "", 0., 0.002, 0., 
  0., "", "", 0., "", "", "", "", "", "", "", "", "", "", "", "", "", "", "", 
  "", "", "", "", "", "", "", "", "", "", "", "", 10.19, 1.380004385*^9, 
  450.419, 28.2, 5.989, 3.414, 6426.674, 21.2, 282.28, 10.39, 1.9, 20.6, 
  59.55, 0.53, 69.66, 0.645}, {"IND", "Asia", "India", "2020-03-01", 3., 0., 
  0., "", "", 0., 0.002, 0., 0., "", "", 0., "", "", "", "", "", "", "", "", 
  "", "", "", "", "", "", "", "", "", "", "", "", "", "", "", "", "", "", "", 
  10.19, 1.380004385*^9, 450.419, 28.2, 5.989, 3.414, 6426.674, 21.2, 282.28, 
  10.39, 1.9, 20.6, 59.55, 0.53, 69.66, 0.645}, 
 {"IND", "Asia", "India", "2020-03-02", 5., 2., 0.286, "", "", 0., 0.004, 
  0.001, 0., "", "", 0., "", "", "", "", "", "", "", "", "", "", "", "", "", 
  "", "", "", "", "", "", "", "", "", "", "", "", "", "", 10.19, 
  1.380004385*^9, 450.419, 28.2, 5.989, 3.414, 6426.674, 21.2, 282.28, 10.39, 
  1.9, 20.6, 59.55, 0.53, 69.66, 0.645}, {"IND", "Asia", "India", 
  "2020-03-03", 5., 0., 0.286, "", "", 0., 0.004, 0., 0., "", "", 0., "", "", 
  "", "", "", "", "", "", "", "", "", "", "", "", "", "", "", "", "", "", "", 
  "", "", "", "", "", "", 10.19, 1.380004385*^9, 450.419, 28.2, 5.989, 3.414, 
  6426.674, 21.2, 282.28, 10.39, 1.9, 20.6, 59.55, 0.53, 69.66, 0.645}, 
 {"IND", "Asia", "India", "2020-03-04", 28., 23., 3.571, "", "", 0., 0.02, 
  0.017, 0.003, "", "", 0., "", "", "", "", "", "", "", "", "", "", "", "", 
  "", "", "", "", "", "", "", "", "", "", "", "", "", "", "", 10.19, 
  1.380004385*^9, 450.419, 28.2, 5.989, 3.414, 6426.674, 21.2, 282.28, 10.39, 
  1.9, 20.6, 59.55, 0.53, 69.66, 0.645}, {"IND", "Asia", "India", 
  "2020-03-05", 30., 2., 3.857, "", "", 0., 0.022, 0.001, 0.003, "", "", 0., 
  "", "", "", "", "", "", "", "", "", "", "", "", "", "", "", "", "", "", "", 
  "", "", "", "", "", "", "", "", 26.85, 1.380004385*^9, 450.419, 28.2, 
  5.989, 3.414, 6426.674, 21.2, 282.28, 10.39, 1.9, 20.6, 59.55, 0.53, 69.66, 
  0.645}, {"IND", "Asia", "India", "2020-03-06", 31., 1., 4., "", "", 0., 
  0.022, 0.001, 0.003, "", "", 0., "", "", "", "", "", "", "", "", "", "", 
  "", "", "", "", "", "", "", "", "", "", "", "", "", "", "", "", "", 26.85, 
  1.380004385*^9, 450.419, 28.2, 5.989, 3.414, 6426.674, 21.2, 282.28, 10.39, 
  1.9, 20.6, 59.55, 0.53, 69.66, 0.645}, {"IND", "Asia", "India", 
  "2020-03-07", 34., 3., 4.429, "", "", 0., 0.025, 0.002, 0.003, "", "", 0., 
  "", "", "", "", "", "", "", "", "", "", "", "", "", "", "", "", "", "", "", 
  "", "", "", "", "", "", "", "", 26.85, 1.380004385*^9, 450.419, 28.2, 
  5.989, 3.414, 6426.674, 21.2, 282.28, 10.39, 1.9, 20.6, 59.55, 0.53, 69.66, 
  0.645}, {"IND", "Asia", "India", "2020-03-08", 39., 5., 5.143, "", "", 0., 
  0.028, 0.004, 0.004, "", "", 0., "", "", "", "", "", "", "", "", "", "", 
  "", "", "", "", "", "", "", "", "", "", "", "", "", "", "", "", "", 26.85, 
  1.380004385*^9, 450.419, 28.2, 5.989, 3.414, 6426.674, 21.2, 282.28, 10.39, 
  1.9, 20.6, 59.55, 0.53, 69.66, 0.645}, {"IND", "Asia", "India", 
  "2020-03-09", 43., 4., 5.429, "", "", 0., 0.031, 0.003, 0.004, "", "", 0., 
  "", "", "", "", "", "", "", "", "", "", "", "", "", "", "", "", "", "", "", 
  "", "", "", "", "", "", "", "", 26.85, 1.380004385*^9, 450.419, 28.2, 
  5.989, 3.414, 6426.674, 21.2, 282.28, 10.39, 1.9, 20.6, 59.55, 0.53, 69.66, 
  0.645}, {"IND", "Asia", "India", "2020-03-10", 56., 13., 7.286, "", "", 0., 
  0.041, 0.009, 0.005, "", "", 0., "", "", "", "", "", "", "", "", "", "", 
  "", "", "", "", "", "", "", "", "", "", "", "", "", "", "", "", "", 26.85, 
  1.380004385*^9, 450.419, 28.2, 5.989, 3.414, 6426.674, 21.2, 282.28, 10.39, 
  1.9, 20.6, 59.55, 0.53, 69.66, 0.645}, {"IND", "Asia", "India", 
  "2020-03-11", 62., 6., 4.857, 1., 1., 0.143, 0.045, 0.004, 0.004, 0.001, 
  0.001, 0., "", "", "", "", "", "", "", "", "", "", "", "", "", "", "", "", 
  "", "", "", "", "", "", "", "", "", "", "", 26.85, 1.380004385*^9, 450.419, 
  28.2, 5.989, 3.414, 6426.674, 21.2, 282.28, 10.39, 1.9, 20.6, 59.55, 0.53, 
  69.66, 0.645}, {"IND", "Asia", "India", "2020-03-12", 73., 11., 6.143, 1., 
  0., 0.143, 0.053, 0.008, 0.004, 0.001, 0., 0., "", "", "", "", "", "", "", 
  "", "", "", "", "", "", "", "", "", "", "", "", "", "", "", "", "", "", "", 
  "", 26.85, 1.380004385*^9, 450.419, 28.2, 5.989, 3.414, 6426.674, 21.2, 
  282.28, 10.39, 1.9, 20.6, 59.55, 0.53, 69.66, 0.645}, 
 {"IND", "Asia", "India", "2020-03-13", 82., 9., 7.286, 2., 1., 0.286, 0.059, 
  0.007, 0.005, 0.001, 0.001, 0., "", "", "", "", "", "", "", "", "", "", 
  6500., 0.005, "", "", "", "", "", "samples tested", "", "", "", "", "", "", 
  "", "", "", 33.33, 1.380004385*^9, 450.419, 28.2, 5.989, 3.414, 6426.674, 
  21.2, 282.28, 10.39, 1.9, 20.6, 59.55, 0.53, 69.66, 0.645}, 
 {"IND", "Asia", "India", "2020-03-14", 102., 20., 9.714, 2., 0., 0.286, 
  0.074, 0.014, 0.007, 0.001, 0., 0., "", "", "", "", "", "", "", "", "", "", 
  "", "", "", "", "", "", "", "samples tested", "", "", "", "", "", "", "", 
  "", "", 36.11, 1.380004385*^9, 450.419, 28.2, 5.989, 3.414, 6426.674, 21.2, 
  282.28, 10.39, 1.9, 20.6, 59.55, 0.53, 69.66, 0.645}, 
 {"IND", "Asia", "India", "2020-03-15", 113., 11., 10.571, 2., 0., 0.286, 
  0.082, 0.008, 0.008, 0.001, 0., 0., 1.82, "", "", "", "", "", "", "", "", 
  "", "", "", "", "", "", "", "", "samples tested", "", "", "", "", "", "", 
  "", "", "", 38.89, 1.380004385*^9, 450.419, 28.2, 5.989, 3.414, 6426.674, 
  21.2, 282.28, 10.39, 1.9, 20.6, 59.55, 0.53, 69.66, 0.645}, 
 {"IND", "Asia", "India", "2020-03-16", 119., 6., 10.857, 2., 0., 0.286, 
  0.086, 0.004, 0.008, 0.001, 0., 0., 1.83, "", "", "", "", "", "", "", "", 
  "", "", "", "", "", "", "", "", "samples tested", "", "", "", "", "", "", 
  "", "", "", 48.15, 1.380004385*^9, 450.419, 28.2, 5.989, 3.414, 6426.674, 
  21.2, 282.28, 10.39, 1.9, 20.6, 59.55, 0.53, 69.66, 0.645}, 
 {"IND", "Asia", "India", "2020-03-17", 142., 23., 12.286, 3., 1., 0.429, 
  0.103, 0.017, 0.009, 0.002, 0.001, 0., 1.88, "", "", "", "", "", "", "", 
  "", "", "", "", "", "", "", "", "", "samples tested", "", "", "", "", "", 
  "", "", "", "", 48.15, 1.380004385*^9, 450.419, 28.2, 5.989, 3.414, 
  6426.674, 21.2, 282.28, 10.39, 1.9, 20.6, 59.55, 0.53, 69.66, 0.645}, 
 {"IND", "Asia", "India", "2020-03-18", 156., 14., 13.429, 3., 0., 0.286, 
  0.113, 0.01, 0.01, 0.002, 0., 0., 1.93, "", "", "", "", "", "", "", "", "", 
  13125., 0.01, "", "", "", "", "", "samples tested", "", "", "", "", "", "", 
  "", "", "", 50., 1.380004385*^9, 450.419, 28.2, 5.989, 3.414, 6426.674, 
  21.2, 282.28, 10.39, 1.9, 20.6, 59.55, 0.53, 69.66, 0.645}, 
 {"IND", "Asia", "India", "2020-03-19", 194., 38., 17.286, 4., 1., 0.429, 
  0.141, 0.028, 0.013, 0.003, 0.001, 0., 2.01, "", "", "", "", "", "", "", 
  "", 191., 13316., 0.01, 0., "", "", "", "", "samples tested", "", "", "", 
  "", "", "", "", "", "", 59.72, 1.380004385*^9, 450.419, 28.2, 5.989, 3.414, 
  6426.674, 21.2, 282.28, 10.39, 1.9, 20.6, 59.55, 0.53, 69.66, 0.645}, 
 {"IND", "Asia", "India", "2020-03-20", 244., 50., 23.143, 5., 1., 0.429, 
  0.177, 0.036, 0.017, 0.004, 0.001, 0., 2.08, "", "", "", "", "", "", "", 
  "", 1060., 14376., 0.01, 0.001, 1125., 0.001, 0.021, 48.6, 
  "samples tested", "", "", "", "", "", "", "", "", "", 70.83, 
  1.380004385*^9, 450.419, 28.2, 5.989, 3.414, 6426.674, 21.2, 282.28, 10.39, 
  1.9, 20.6, 59.55, 0.53, 69.66, 0.645}, {"IND", "Asia", "India", 
  "2020-03-21", 330., 86., 32.571, 4., -1., 0.286, 0.239, 0.062, 0.024, 
  0.003, -0.001, 0., 2.12, "", "", "", "", "", "", "", "", 1325., 15701., 
  0.011, 0.001, 1125., 0.001, 0.029, 34.5, "samples tested", "", "", "", "", 
  "", "", "", "", "", 76.39, 1.380004385*^9, 450.419, 28.2, 5.989, 3.414, 
  6426.674, 21.2, 282.28, 10.39, 1.9, 20.6, 59.55, 0.53, 69.66, 0.645}, 
 {"IND", "Asia", "India", "2020-03-22", 396., 66., 40.429, 7., 3., 0.714, 
  0.287, 0.048, 0.029, 0.005, 0.002, 0.001, 2.13, "", "", "", "", "", "", "", 
  "", 1298., 16999., 0.012, 0.001, 1121., 0.001, 0.036, 27.7, 
  "samples tested", "", "", "", "", "", "", "", "", "", 100., 1.380004385*^9, 
  450.419, 28.2, 5.989, 3.414, 6426.674, 21.2, 282.28, 10.39, 1.9, 20.6, 
  59.55, 0.53, 69.66, 0.645}, {"IND", "Asia", "India", "2020-03-23", 499., 
  103., 54.286, 10., 3., 1.143, 0.362, 0.075, 0.039, 0.007, 0.002, 0.001, 
  2.11, "", "", "", "", "", "", "", "", 3708., 20707., 0.015, 0.003, 1462., 
  0.001, 0.037, 26.9, "samples tested", "", "", "", "", "", "", "", "", "", 
  86.57, 1.380004385*^9, 450.419, 28.2, 5.989, 3.414, 6426.674, 21.2, 282.28, 
  10.39, 1.9, 20.6, 59.55, 0.53, 69.66, 0.645}, 
 {"IND", "Asia", "India", "2020-03-24", 536., 37., 56.286, 10., 0., 1., 
  0.388, 0.027, 0.041, 0.007, 0., 0.001, 2.09, "", "", "", "", "", "", "", 
  "", 157., 20864., 0.015, 0., 1295., 0.001, 0.043, 23., "samples tested", 
  "", "", "", "", "", "", "", "", "", 86.57, 1.380004385*^9, 450.419, 28.2, 
  5.989, 3.414, 6426.674, 21.2, 282.28, 10.39, 1.9, 20.6, 59.55, 0.53, 69.66, 
  0.645}, {"IND", "Asia", "India", "2020-03-25", 657., 121., 71.571, 12., 2., 
  1.286, 0.476, 0.088, 0.052, 0.009, 0.001, 0.001, 2.09, "", "", "", "", "", 
  "", "", "", 4280., 25144., 0.018, 0.003, 1717., 0.001, 0.042, 24., 
  "samples tested", "", "", "", "", "", "", "", "", "", 100., 1.380004385*^9, 
  450.419, 28.2, 5.989, 3.414, 6426.674, 21.2, 282.28, 10.39, 1.9, 20.6, 
  59.55, 0.53, 69.66, 0.645}, {"IND", "Asia", "India", "2020-03-26", 727., 
  70., 76.143, 20., 8., 2.286, 0.527, 0.051, 0.055, 0.014, 0.006, 0.002, 
  2.09, "", "", "", "", "", "", "", "", "", "", "", "", 1871., 0.001, 0.041, 
  24.6, "samples tested", "", "", "", "", "", "", "", "", "", 100., 
  1.380004385*^9, 450.419, 28.2, 5.989, 3.414, 6426.674, 21.2, 282.28, 10.39, 
  1.9, 20.6, 59.55, 0.53, 69.66, 0.645}, {"IND", "Asia", "India", 
  "2020-03-27", 887., 160., 91.857, 20., 0., 2.143, 0.643, 0.116, 0.067, 
  0.014, 0., 0.002, 2.1, "", "", "", "", "", "", "", "", "", 27688., 0.02, 
  "", 1902., 0.001, 0.048, 20.7, "samples tested", "", "", "", "", "", "", 
  "", "", "", 100., 1.380004385*^9, 450.419, 28.2, 5.989, 3.414, 6426.674, 
  21.2, 282.28, 10.39, 1.9, 20.6, 59.55, 0.53, 69.66, 0.645}, 
 {"IND", "Asia", "India", "2020-03-28", 987., 100., 93.857, 24., 4., 2.857, 
  0.715, 0.072, 0.068, 0.017, 0.003, 0.002, 2.1, "", "", "", "", "", "", "", 
  "", "", "", "", "", 2195., 0.002, 0.043, 23.4, "samples tested", "", "", 
  "", "", "", "", "", "", "", 100., 1.380004385*^9, 450.419, 28.2, 5.989, 
  3.414, 6426.674, 21.2, 282.28, 10.39, 1.9, 20.6, 59.55, 0.53, 69.66, 
  0.645}, {"IND", "Asia", "India", "2020-03-29", 1024., 37., 89.714, 27., 3., 
  2.857, 0.742, 0.027, 0.065, 0.02, 0.002, 0.002, 2.13, "", "", "", "", "", 
  "", "", "", "", "", "", "", 2492., 0.002, 0.036, 27.8, "samples tested", 
  "", "", "", "", "", "", "", "", "", 100., 1.380004385*^9, 450.419, 28.2, 
  5.989, 3.414, 6426.674, 21.2, 282.28, 10.39, 1.9, 20.6, 59.55, 0.53, 69.66, 
  0.645}, {"IND", "Asia", "India", "2020-03-30", 1251., 227., 107.429, 32., 
  5., 3.143, 0.907, 0.164, 0.078, 0.023, 0.004, 0.002, 2.19, "", "", "", "", 
  "", "", "", "", "", "", "", "", 2445., 0.002, 0.044, 22.8, 
  "samples tested", "", "", "", "", "", "", "", "", "", 100., 1.380004385*^9, 
  450.419, 28.2, 5.989, 3.414, 6426.674, 21.2, 282.28, 10.39, 1.9, 20.6, 
  59.55, 0.53, 69.66, 0.645}, {"IND", "Asia", "India", "2020-03-31", 1397., 
  146., 123., 35., 3., 3.571, 1.012, 0.106, 0.089, 0.025, 0.002, 0.003, 2.23, 
  "", "", "", "", "", "", "", "", "", "", "", "", 2905., 0.002, 0.042, 23.6, 
  "samples tested", "", "", "", "", "", "", "", "", "", 100., 1.380004385*^9, 
  450.419, 28.2, 5.989, 3.414, 6426.674, 21.2, 282.28, 10.39, 1.9, 20.6, 
  59.55, 0.53, 69.66, 0.645}, {"IND", "Asia", "India", "2020-04-01", 1998., 
  601., 191.571, 58., 23., 6.571, 1.448, 0.436, 0.139, 0.042, 0.017, 0.005, 
  2.27, "", "", "", "", "", "", "", "", "", "", "", "", 2776., 0.002, 0.069, 
  14.5, "samples tested", "", "", "", "", "", "", "", "", "", 100., 
  1.380004385*^9, 450.419, 28.2, 5.989, 3.414, 6426.674, 21.2, 282.28, 10.39, 
  1.9, 20.6, 59.55, 0.53, 69.66, 0.645}, {"IND", "Asia", "India", 
  "2020-04-02", 2543., 545., 259.429, 72., 14., 7.429, 1.843, 0.395, 0.188, 
  0.052, 0.01, 0.005, 2.23, "", "", "", "", "", "", "", "", "", 47951., 
  0.035, "", 3076., 0.002, 0.084, 11.9, "samples tested", "", "", "", "", "", 
  "", "", "", "", 100., 1.380004385*^9, 450.419, 28.2, 5.989, 3.414, 
  6426.674, 21.2, 282.28, 10.39, 1.9, 20.6, 59.55, 0.53, 69.66, 0.645}, 
 {"IND", "Asia", "India", "2020-04-03", 2567., 24., 240., 72., 0., 7.429, 
  1.86, 0.017, 0.174, 0.052, 0., 0.005, 2.16, "", "", "", "", "", "", "", "", 
  21294., 69245., 0.05, 0.015, 5937., 0.004, 0.04, 24.7, "samples tested", 
  "", "", "", "", "", "", "", "", "", 100., 1.380004385*^9, 450.419, 28.2, 
  5.989, 3.414, 6426.674, 21.2, 282.28, 10.39, 1.9, 20.6, 59.55, 0.53, 69.66, 
  0.645}, {"IND", "Asia", "India", "2020-04-04", 3082., 515., 299.286, 86., 
  14., 8.857, 2.233, 0.373, 0.217, 0.062, 0.01, 0.006, 2.14, "", "", "", "", 
  "", "", "", "", 10705., 79950., 0.058, 0.008, 6984., 0.005, 0.043, 23.3, 
  "samples tested", "", "", "", "", "", "", "", "", "", 100., 1.380004385*^9, 
  450.419, 28.2, 5.989, 3.414, 6426.674, 21.2, 282.28, 10.39, 1.9, 20.6, 
  59.55, 0.53, 69.66, 0.645}, {"IND", "Asia", "India", "2020-04-05", 3588., 
  506., 366.286, 99., 13., 10.286, 2.6, 0.367, 0.265, 0.072, 0.009, 0.007, 
  2.11, "", "", "", "", "", "", "", "", 9584., 89534., 0.065, 0.007, 7870., 
  0.006, 0.047, 21.5, "samples tested", "", "", "", "", "", "", "", "", "", 
  100., 1.380004385*^9, 450.419, 28.2, 5.989, 3.414, 6426.674, 21.2, 282.28, 
  10.39, 1.9, 20.6, 59.55, 0.53, 69.66, 0.645}, 
 {"IND", "Asia", "India", "2020-04-06", 4778., 1190., 503.857, 136., 37., 
  14.857, 3.462, 0.862, 0.365, 0.099, 0.027, 0.011, 2.07, "", "", "", "", "", 
  "", "", "", 11534., 101068., 0.073, 0.008, 9036., 0.007, 0.056, 17.9, 
  "samples tested", "", "", "", "", "", "", "", "", "", 100., 1.380004385*^9, 
  450.419, 28.2, 5.989, 3.414, 6426.674, 21.2, 282.28, 10.39, 1.9, 20.6, 
  59.55, 0.53, 69.66, 0.645}, {"IND", "Asia", "India", "2020-04-07", 5311., 
  533., 559.143, 150., 14., 16.429, 3.849, 0.386, 0.405, 0.109, 0.01, 0.012, 
  1.99, "", "", "", "", "", "", "", "", 12947., 114015., 0.083, 0.009, 
  10403., 0.008, 0.054, 18.6, "samples tested", "", "", "", "", "", "", "", 
  "", "", 100., 1.380004385*^9, 450.419, 28.2, 5.989, 3.414, 6426.674, 21.2, 
  282.28, 10.39, 1.9, 20.6, 59.55, 0.53, 69.66, 0.645}, 
 {"IND", "Asia", "India", "2020-04-08", 5916., 605., 559.714, 178., 28., 
  17.143, 4.287, 0.438, 0.406, 0.129, 0.02, 0.012, 1.91, "", "", "", "", "", 
  "", "", "", 13904., 127919., 0.093, 0.01, 11906., 0.009, 0.047, 21.3, 
  "samples tested", "", "", "", "", "", "", "", "", "", 100., 1.380004385*^9, 
  450.419, 28.2, 5.989, 3.414, 6426.674, 21.2, 282.28, 10.39, 1.9, 20.6, 
  59.55, 0.53, 69.66, 0.645}, {"IND", "Asia", "India", "2020-04-09", 6725., 
  809., 597.429, 226., 48., 22., 4.873, 0.586, 0.433, 0.164, 0.035, 0.016, 
  1.85, "", "", "", "", "", "", "", "", 16991., 144910., 0.105, 0.012, 
  13851., 0.01, 0.043, 23.2, "samples tested", "", "", "", "", "", "", "", 
  "", "", 100., 1.380004385*^9, 450.419, 28.2, 5.989, 3.414, 6426.674, 21.2, 
  282.28, 10.39, 1.9, 20.6, 59.55, 0.53, 69.66, 0.645}, 
 {"IND", "Asia", "India", "2020-04-10", 7598., 873., 718.714, 246., 20., 
  24.857, 5.506, 0.633, 0.521, 0.178, 0.014, 0.018, 1.8, "", "", "", "", "", 
  "", "", "", 16420., 161330., 0.117, 0.012, 13155., 0.01, 0.055, 18.3, 
  "samples tested", "", "", "", "", "", "", "", "", "", 100., 1.380004385*^9, 
  450.419, 28.2, 5.989, 3.414, 6426.674, 21.2, 282.28, 10.39, 1.9, 20.6, 
  59.55, 0.53, 69.66, 0.645}, {"IND", "Asia", "India", "2020-04-11", 8446., 
  848., 766.286, 288., 42., 28.857, 6.12, 0.614, 0.555, 0.209, 0.03, 0.021, 
  1.75, "", "", "", "", "", "", "", "", 18044., 179374., 0.13, 0.013, 14203., 
  0.01, 0.054, 18.5, "samples tested", "", "", "", "", "", "", "", "", "", 
  100., 1.380004385*^9, 450.419, 28.2, 5.989, 3.414, 6426.674, 21.2, 282.28, 
  10.39, 1.9, 20.6, 59.55, 0.53, 69.66, 0.645}, 
 {"IND", "Asia", "India", "2020-04-12", 9205., 759., 802.429, 331., 43., 
  33.143, 6.67, 0.55, 0.581, 0.24, 0.031, 0.024, 1.7, "", "", "", "", "", "", 
  "", "", 16374., 195748., 0.142, 0.012, 15173., 0.011, 0.053, 18.9, 
  "samples tested", "", "", "", "", "", "", "", "", "", 100., 1.380004385*^9, 
  450.419, 28.2, 5.989, 3.414, 6426.674, 21.2, 282.28, 10.39, 1.9, 20.6, 
  59.55, 0.53, 69.66, 0.645}, {"IND", "Asia", "India", "2020-04-13", 10453., 
  1248., 810.714, 358., 27., 31.714, 7.575, 0.904, 0.587, 0.259, 0.02, 0.023, 
  1.66, "", "", "", "", "", "", "", "", 21806., 217554., 0.158, 0.016, 
  16641., 0.012, 0.049, 20.5, "samples tested", "", "", "", "", "", "", "", 
  "", "", 100., 1.380004385*^9, 450.419, 28.2, 5.989, 3.414, 6426.674, 21.2, 
  282.28, 10.39, 1.9, 20.6, 59.55, 0.53, 69.66, 0.645}, 
 {"IND", "Asia", "India", "2020-04-14", 11487., 1034., 882.286, 393., 35., 
  34.714, 8.324, 0.749, 0.639, 0.285, 0.025, 0.025, 1.62, "", "", "", "", "", 
  "", "", "", 27339., 244893., 0.177, 0.02, 18697., 0.014, 0.047, 21.2, 
  "samples tested", "", "", "", "", "", "", "", "", "", 100., 1.380004385*^9, 
  450.419, 28.2, 5.989, 3.414, 6426.674, 21.2, 282.28, 10.39, 1.9, 20.6, 
  59.55, 0.53, 69.66, 0.645}, {"IND", "Asia", "India", "2020-04-15", 12322., 
  835., 915.143, 405., 12., 32.429, 8.929, 0.605, 0.663, 0.293, 0.009, 0.023, 
  1.58, "", "", "", "", "", "", "", "", 29706., 274599., 0.199, 0.022, 
  20954., 0.015, 0.044, 22.9, "samples tested", "", "", "", "", "", "", "", 
  "", "", 100., 1.380004385*^9, 450.419, 28.2, 5.989, 3.414, 6426.674, 21.2, 
  282.28, 10.39, 1.9, 20.6, 59.55, 0.53, 69.66, 0.645}, 
 {"IND", "Asia", "India", "2020-04-16", 13430., 1108., 957.857, 448., 43., 
  31.714, 9.732, 0.803, 0.694, 0.325, 0.031, 0.023, 1.55, "", "", "", "", "", 
  "", "", "", 28357., 302956., 0.22, 0.021, 22578., 0.016, 0.042, 23.6, 
  "samples tested", "", "", "", "", "", "", "", "", "", 100., 1.380004385*^9, 
  450.419, 28.2, 5.989, 3.414, 6426.674, 21.2, 282.28, 10.39, 1.9, 20.6, 
  59.55, 0.53, 69.66, 0.645}, {"IND", "Asia", "India", "2020-04-17", 14352., 
  922., 964.857, 486., 38., 34.286, 10.4, 0.668, 0.699, 0.352, 0.028, 0.025, 
  1.53, "", "", "", "", "", "", "", "", 32167., 335123., 0.243, 0.023, 
  24828., 0.018, 0.039, 25.7, "samples tested", "", "", "", "", "", "", "", 
  "", "", 100., 1.380004385*^9, 450.419, 28.2, 5.989, 3.414, 6426.674, 21.2, 
  282.28, 10.39, 1.9, 20.6, 59.55, 0.53, 69.66, 0.645}, 
 {"IND", "Asia", "India", "2020-04-18", 15722., 1370., 1039.429, 521., 35., 
  33.286, 11.393, 0.993, 0.753, 0.378, 0.025, 0.024, 1.51, "", "", "", "", 
  "", "", "", "", 37000., 372123., 0.27, 0.027, 27536., 0.02, 0.038, 26.5, 
  "samples tested", "", "", "", "", "", "", "", "", "", 100., 1.380004385*^9, 
  450.419, 28.2, 5.989, 3.414, 6426.674, 21.2, 282.28, 10.39, 1.9, 20.6, 
  59.55, 0.53, 69.66, 0.645}, {"IND", "Asia", "India", "2020-04-19", 17615., 
  1893., 1201.429, 559., 38., 32.571, 12.764, 1.372, 0.871, 0.405, 0.028, 
  0.024, 1.5, "", "", "", "", "", "", "", "", 29463., 401586., 0.291, 0.021, 
  29405., 0.021, 0.041, 24.5, "samples tested", "", "", "", "", "", "", "", 
  "", "", 100., 1.380004385*^9, 450.419, 28.2, 5.989, 3.414, 6426.674, 21.2, 
  282.28, 10.39, 1.9, 20.6, 59.55, 0.53, 69.66, 0.645}, 
 {"IND", "Asia", "India", "2020-04-20", 18539., 924., 1155.143, 592., 33., 
  33.429, 13.434, 0.67, 0.837, 0.429, 0.024, 0.024, 1.46, "", "", "", "", "", 
  "", "", "", "", "", "", "", 30650., 0.022, 0.038, 26.5, "samples tested", 
  "", "", "", "", "", "", "", "", "", 96.3, 1.380004385*^9, 450.419, 28.2, 
  5.989, 3.414, 6426.674, 21.2, 282.28, 10.39, 1.9, 20.6, 59.55, 0.53, 69.66, 
  0.645}, {"IND", "Asia", "India", "2020-04-21", 20080., 1541., 1227.571, 
  645., 53., 36., 14.551, 1.117, 0.89, 0.467, 0.038, 0.026, 1.45, "", "", "", 
  "", "", "", "", "", "", 462621., 0.335, "", 31104., 0.023, 0.039, 25.3, 
  "samples tested", "", "", "", "", "", "", "", "", "", 96.3, 1.380004385*^9, 
  450.419, 28.2, 5.989, 3.414, 6426.674, 21.2, 282.28, 10.39, 1.9, 20.6, 
  59.55, 0.53, 69.66, 0.645}, {"IND", "Asia", "India", "2020-04-22", 21370., 
  1290., 1292.571, 681., 36., 39.429, 15.485, 0.935, 0.937, 0.493, 0.026, 
  0.029, 1.43, "", "", "", "", "", "", "", "", "", "", "", "", 29569., 0.021, 
  0.044, 22.9, "samples tested", "", "", "", "", "", "", "", "", "", 96.3, 
  1.380004385*^9, 450.419, 28.2, 5.989, 3.414, 6426.674, 21.2, 282.28, 10.39, 
  1.9, 20.6, 59.55, 0.53, 69.66, 0.645}, {"IND", "Asia", "India", 
  "2020-04-23", 23077., 1707., 1378.143, 721., 40., 39., 16.722, 1.237, 
  0.999, 0.522, 0.029, 0.028, 1.42, "", "", "", "", "", "", "", "", "", 
  500542., 0.363, "", 28227., 0.02, 0.049, 20.5, "samples tested", "", "", 
  "", "", "", "", "", "", "", 96.3, 1.380004385*^9, 450.419, 28.2, 5.989, 
  3.414, 6426.674, 21.2, 282.28, 10.39, 1.9, 20.6, 59.55, 0.53, 69.66, 
  0.645}, {"IND", "Asia", "India", "2020-04-24", 24530., 1453., 1454., 780., 
  59., 42., 17.775, 1.053, 1.054, 0.565, 0.043, 0.03, 1.4, "", "", "", "", 
  "", "", "", "", 41247., 541789., 0.393, 0.03, 29524., 0.021, 0.049, 20.3, 
  "samples tested", "", "", "", "", "", "", "", "", "", 96.3, 1.380004385*^9, 
  450.419, 28.2, 5.989, 3.414, 6426.674, 21.2, 282.28, 10.39, 1.9, 20.6, 
  59.55, 0.53, 69.66, 0.645}, {"IND", "Asia", "India", "2020-04-25", 26283., 
  1753., 1508.714, 825., 45., 43.429, 19.046, 1.27, 1.093, 0.598, 0.033, 
  0.031, 1.39, "", "", "", "", "", "", "", "", 38168., 579957., 0.42, 0.028, 
  29691., 0.022, 0.051, 19.7, "samples tested", "", "", "", "", "", "", "", 
  "", "", 96.3, 1.380004385*^9, 450.419, 28.2, 5.989, 3.414, 6426.674, 21.2, 
  282.28, 10.39, 1.9, 20.6, 59.55, 0.53, 69.66, 0.645}, 
 {"IND", "Asia", "India", "2020-04-26", 27890., 1607., 1467.857, 881., 56., 
  46., 20.21, 1.164, 1.064, 0.638, 0.041, 0.033, 1.38, "", "", "", "", "", 
  "", "", "", 45352., 625309., 0.453, 0.033, 31960., 0.023, 0.046, 21.8, 
  "samples tested", "", "", "", "", "", "", "", "", "", 96.3, 1.380004385*^9, 
  450.419, 28.2, 5.989, 3.414, 6426.674, 21.2, 282.28, 10.39, 1.9, 20.6, 
  59.55, 0.53, 69.66, 0.645}, {"IND", "Asia", "India", "2020-04-27", 29451., 
  1561., 1558.857, 939., 58., 49.571, 21.341, 1.131, 1.13, 0.68, 0.042, 
  0.036, 1.38, "", "", "", "", "", "", "", "", 40510., 665819., 0.482, 0.029, 
  33388., 0.024, 0.047, 21.4, "samples tested", "", "", "", "", "", "", "", 
  "", "", 96.3, 1.380004385*^9, 450.419, 28.2, 5.989, 3.414, 6426.674, 21.2, 
  282.28, 10.39, 1.9, 20.6, 59.55, 0.53, 69.66, 0.645}, 
 {"IND", "Asia", "India", "2020-04-28", 31324., 1873., 1606.286, 1008., 69., 
  51.857, 22.698, 1.357, 1.164, 0.73, 0.05, 0.038, 1.38, "", "", "", "", "", 
  "", "", "", 50914., 716733., 0.519, 0.037, 36302., 0.026, 0.044, 22.6, 
  "samples tested", "", "", "", "", "", "", "", "", "", 96.3, 1.380004385*^9, 
  450.419, 28.2, 5.989, 3.414, 6426.674, 21.2, 282.28, 10.39, 1.9, 20.6, 
  59.55, 0.53, 69.66, 0.645}, {"IND", "Asia", "India", "2020-04-29", 33062., 
  1738., 1670.286, 1079., 71., 56.857, 23.958, 1.259, 1.21, 0.782, 0.051, 
  0.041, 1.38, "", "", "", "", "", "", "", "", 54031., 770764., 0.559, 0.039, 
  41312., 0.03, 0.04, 24.7, "samples tested", "", "", "", "", "", "", "", "", 
  "", 96.3, 1.380004385*^9, 450.419, 28.2, 5.989, 3.414, 6426.674, 21.2, 
  282.28, 10.39, 1.9, 20.6, 59.55, 0.53, 69.66, 0.645}, 
 {"IND", "Asia", "India", "2020-04-30", 34863., 1801., 1683.714, 1154., 75., 
  61.857, 25.263, 1.305, 1.22, 0.836, 0.054, 0.045, 1.39, "", "", "", "", "", 
  "", "", "", 59437., 830201., 0.602, 0.043, 47094., 0.034, 0.036, 28., 
  "samples tested", "", "", "", "", "", "", "", "", "", 96.3, 1.380004385*^9, 
  450.419, 28.2, 5.989, 3.414, 6426.674, 21.2, 282.28, 10.39, 1.9, 20.6, 
  59.55, 0.53, 69.66, 0.645}, {"IND", "Asia", "India", "2020-05-01", 37257., 
  2394., 1818.143, 1223., 69., 63.286, 26.998, 1.735, 1.317, 0.886, 0.05, 
  0.046, 1.41, "", "", "", "", "", "", "", "", 72453., 902654., 0.654, 0.053, 
  51552., 0.037, 0.035, 28.4, "samples tested", "", "", "", "", "", "", "", 
  "", "", 96.3, 1.380004385*^9, 450.419, 28.2, 5.989, 3.414, 6426.674, 21.2, 
  282.28, 10.39, 1.9, 20.6, 59.55, 0.53, 69.66, 0.645}, 
 {"IND", "Asia", "India", "2020-05-02", 39699., 2442., 1916.571, 1323., 100., 
  71.143, 28.767, 1.77, 1.389, 0.959, 0.072, 0.052, 1.41, "", "", "", "", "", 
  "", "", "", 73709., 976363., 0.708, 0.053, 56629., 0.041, 0.034, 29.5, 
  "samples tested", "", "", "", "", "", "", "", "", "", 96.3, 1.380004385*^9, 
  450.419, 28.2, 5.989, 3.414, 6426.674, 21.2, 282.28, 10.39, 1.9, 20.6, 
  59.55, 0.53, 69.66, 0.645}, {"IND", "Asia", "India", "2020-05-03", 42505., 
  2806., 2087.857, 1391., 68., 72.857, 30.801, 2.033, 1.513, 1.008, 0.049, 
  0.053, 1.42, "", "", "", "", "", "", "", "", 70087., 1.04645*^6, 0.758, 
  0.051, 60163., 0.044, 0.035, 28.8, "samples tested", "", "", "", "", "", 
  "", "", "", "", 96.3, 1.380004385*^9, 450.419, 28.2, 5.989, 3.414, 
  6426.674, 21.2, 282.28, 10.39, 1.9, 20.6, 59.55, 0.53, 69.66, 0.645}, 
 {"IND", "Asia", "India", "2020-05-04", 46437., 3932., 2426.571, 1566., 175., 
  89.571, 33.65, 2.849, 1.758, 1.135, 0.127, 0.065, 1.42, "", "", "", "", "", 
  "", "", "", 60783., 1.107233*^6, 0.802, 0.044, 63059., 0.046, 0.038, 26., 
  "samples tested", "", "", "", "", "", "", "", "", "", 81.94, 
  1.380004385*^9, 450.419, 28.2, 5.989, 3.414, 6426.674, 21.2, 282.28, 10.39, 
  1.9, 20.6, 59.55, 0.53, 69.66, 0.645}, {"IND", "Asia", "India", 
  "2020-05-05", 49400., 2963., 2582.286, 1693., 127., 97.857, 35.797, 2.147, 
  1.871, 1.227, 0.092, 0.071, 1.41, "", "", "", "", "", "", "", "", 84713., 
  1.191946*^6, 0.864, 0.061, 67888., 0.049, 0.038, 26.3, "samples tested", 
  "", "", "", "", "", "", "", "", "", 81.94, 1.380004385*^9, 450.419, 28.2, 
  5.989, 3.414, 6426.674, 21.2, 282.28, 10.39, 1.9, 20.6, 59.55, 0.53, 69.66, 
  0.645}, {"IND", "Asia", "India", "2020-05-06", 52987., 3587., 2846.429, 
  1785., 92., 100.857, 38.396, 2.599, 2.063, 1.293, 0.067, 0.073, 1.4, "", 
  "", "", "", "", "", "", "", 84835., 1.276781*^6, 0.925, 0.061, 72288., 
  0.052, 0.039, 25.4, "samples tested", "", "", "", "", "", "", "", "", "", 
  81.94, 1.380004385*^9, 450.419, 28.2, 5.989, 3.414, 6426.674, 21.2, 282.28, 
  10.39, 1.9, 20.6, 59.55, 0.53, 69.66, 0.645}, 
 {"IND", "Asia", "India", "2020-05-07", 56351., 3364., 3069.714, 1889., 104., 
  105., 40.834, 2.438, 2.224, 1.369, 0.075, 0.076, 1.38, "", "", "", "", "", 
  "", "", "", 80632., 1.357413*^6, 0.984, 0.058, 75316., 0.055, 0.041, 24.5, 
  "samples tested", "", "", "", "", "", "", "", "", "", 81.94, 
  1.380004385*^9, 450.419, 28.2, 5.989, 3.414, 6426.674, 21.2, 282.28, 10.39, 
  1.9, 20.6, 59.55, 0.53, 69.66, 0.645}, {"IND", "Asia", "India", 
  "2020-05-08", 59695., 3344., 3205.429, 1985., 96., 108.857, 43.257, 2.423, 
  2.323, 1.438, 0.07, 0.079, 1.36, "", "", "", "", "", "", "", "", 80375., 
  1.437788*^6, 1.042, 0.058, 76448., 0.055, 0.042, 23.8, "samples tested", 
  "", "", "", "", "", "", "", "", "", 81.94, 1.380004385*^9, 450.419, 28.2, 
  5.989, 3.414, 6426.674, 21.2, 282.28, 10.39, 1.9, 20.6, 59.55, 0.53, 69.66, 
  0.645}, {"IND", "Asia", "India", "2020-05-09", 62808., 3113., 3301.286, 
  2101., 116., 111.143, 45.513, 2.256, 2.392, 1.522, 0.084, 0.081, 1.35, "", 
  "", "", "", "", "", "", "", 85425., 1.523213*^6, 1.104, 0.062, 78121., 
  0.057, 0.042, 23.7, "samples tested", "", "", "", "", "", "", "", "", "", 
  81.94, 1.380004385*^9, 450.419, 28.2, 5.989, 3.414, 6426.674, 21.2, 282.28, 
  10.39, 1.9, 20.6, 59.55, 0.53, 69.66, 0.645}, 
 {"IND", "Asia", "India", "2020-05-10", 67161., 4353., 3522.286, 2212., 111., 
  117.286, 48.667, 3.154, 2.552, 1.603, 0.08, 0.085, 1.34, "", "", "", "", 
  "", "", "", "", 85824., 1.609037*^6, 1.166, 0.062, 80370., 0.058, 0.044, 
  22.8, "samples tested", "", "", "", "", "", "", "", "", "", 81.94, 
  1.380004385*^9, 450.419, 28.2, 5.989, 3.414, 6426.674, 21.2, 282.28, 10.39, 
  1.9, 20.6, 59.55, 0.53, 69.66, 0.645}, {"IND", "Asia", "India", 
  "2020-05-11", 70768., 3607., 3475.857, 2294., 82., 104., 51.281, 2.614, 
  2.519, 1.662, 0.059, 0.075, 1.33, "", "", "", "", "", "", "", "", 64651., 
  1.673688*^6, 1.213, 0.047, 80922., 0.059, 0.043, 23.3, "samples tested", 
  "", "", "", "", "", "", "", "", "", 81.94, 1.380004385*^9, 450.419, 28.2, 
  5.989, 3.414, 6426.674, 21.2, 282.28, 10.39, 1.9, 20.6, 59.55, 0.53, 69.66, 
  0.645}, {"IND", "Asia", "India", "2020-05-12", 74292., 3524., 3556., 2415., 
  121., 103.143, 53.835, 2.554, 2.577, 1.75, 0.088, 0.075, 1.32, "", "", "", 
  "", "", "", "", "", 85891., 1.759579*^6, 1.275, 0.062, 81090., 0.059, 
  0.044, 22.8, "samples tested", "", "", "", "", "", "", "", "", "", 81.94, 
  1.380004385*^9, 450.419, 28.2, 5.989, 3.414, 6426.674, 21.2, 282.28, 10.39, 
  1.9, 20.6, 59.55, 0.53, 69.66, 0.645}, {"IND", "Asia", "India", 
  "2020-05-13", 78055., 3763., 3581.143, 2551., 136., 109.429, 56.561, 2.727, 
  2.595, 1.849, 0.099, 0.079, 1.31, "", "", "", "", "", "", "", "", 94671., 
  1.85425*^6, 1.344, 0.069, 82496., 0.06, 0.043, 23., "samples tested", "", 
  "", "", "", "", "", "", "", "", 81.94, 1.380004385*^9, 450.419, 28.2, 
  5.989, 3.414, 6426.674, 21.2, 282.28, 10.39, 1.9, 20.6, 59.55, 0.53, 69.66, 
  0.645}, {"IND", "Asia", "India", "2020-05-14", 81997., 3942., 3663.714, 
  2649., 98., 108.571, 59.418, 2.857, 2.655, 1.92, 0.071, 0.079, 1.31, "", 
  "", "", "", "", "", "", "", 92791., 1.947041*^6, 1.411, 0.067, 84233., 
  0.061, 0.043, 23., "samples tested", "", "", "", "", "", "", "", "", "", 
  81.94, 1.380004385*^9, 450.419, 28.2, 5.989, 3.414, 6426.674, 21.2, 282.28, 
  10.39, 1.9, 20.6, 59.55, 0.53, 69.66, 0.645}, 
 {"IND", "Asia", "India", "2020-05-15", 85784., 3787., 3727., 2753., 104., 
  109.714, 62.162, 2.744, 2.701, 1.995, 0.075, 0.08, 1.31, "", "", "", "", 
  "", "", "", "", 92911., 2.039952*^6, 1.478, 0.067, 86023., 0.062, 0.043, 
  23.1, "samples tested", "", "", "", "", "", "", "", "", "", 81.94, 
  1.380004385*^9, 450.419, 28.2, 5.989, 3.414, 6426.674, 21.2, 282.28, 10.39, 
  1.9, 20.6, 59.55, 0.53, 69.66, 0.645}, {"IND", "Asia", "India", 
  "2020-05-16", 90648., 4864., 3977.143, 2871., 118., 110., 65.687, 3.525, 
  2.882, 2.08, 0.086, 0.08, 1.32, "", "", "", "", "", "", "", "", 94325., 
  2.134277*^6, 1.547, 0.068, 87295., 0.063, 0.046, 21.9, "samples tested", 
  "", "", "", "", "", "", "", "", "", 81.94, 1.380004385*^9, 450.419, 28.2, 
  5.989, 3.414, 6426.674, 21.2, 282.28, 10.39, 1.9, 20.6, 59.55, 0.53, 69.66, 
  0.645}, {"IND", "Asia", "India", "2020-05-17", 95698., 5050., 4076.714, 
  3025., 154., 116.143, 69.346, 3.659, 2.954, 2.192, 0.112, 0.084, 1.32, "", 
  "", "", "", "", "", "", "", 93365., 2.227642*^6, 1.614, 0.068, 88372., 
  0.064, 0.046, 21.7, "samples tested", "", "", "", "", "", "", "", "", "", 
  81.94, 1.380004385*^9, 450.419, 28.2, 5.989, 3.414, 6426.674, 21.2, 282.28, 
  10.39, 1.9, 20.6, 59.55, 0.53, 69.66, 0.645}, 
 {"IND", "Asia", "India", "2020-05-18", 100328., 4630., 4222.857, 3156., 
  131., 123.143, 72.701, 3.355, 3.06, 2.287, 0.095, 0.089, 1.32, "", "", "", 
  "", "", "", "", "", 75150., 2.302792*^6, 1.669, 0.054, 89872., 0.065, 
  0.047, 21.3, "samples tested", "", "", "", "", "", "", "", "", "", 81.94, 
  1.380004385*^9, 450.419, 28.2, 5.989, 3.414, 6426.674, 21.2, 282.28, 10.39, 
  1.9, 20.6, 59.55, 0.53, 69.66, 0.645}, {"IND", "Asia", "India", 
  "2020-05-19", 106475., 6147., 4597.571, 3302., 146., 126.714, 77.156, 
  4.454, 3.332, 2.393, 0.106, 0.092, 1.32, "", "", "", "", "", "", "", "", 
  101475., 2.404267*^6, 1.742, 0.074, 92098., 0.067, 0.05, 20., 
  "samples tested", "", "", "", "", "", "", "", "", "", 81.94, 
  1.380004385*^9, 450.419, 28.2, 5.989, 3.414, 6426.674, 21.2, 282.28, 10.39, 
  1.9, 20.6, 59.55, 0.53, 69.66, 0.645}, {"IND", "Asia", "India", 
  "2020-05-20", 112028., 5553., 4853.286, 3434., 132., 126.143, 81.179, 
  4.024, 3.517, 2.488, 0.096, 0.091, 1.32, "", "", "", "", "", "", "", "", 
  108121., 2.512388*^6, 1.821, 0.078, 94020., 0.068, 0.052, 19.4, 
  "samples tested", "", "", "", "", "", "", "", "", "", 81.94, 
  1.380004385*^9, 450.419, 28.2, 5.989, 3.414, 6426.674, 21.2, 282.28, 10.39, 
  1.9, 20.6, 59.55, 0.53, 69.66, 0.645}, {"IND", "Asia", "India", 
  "2020-05-21", 118226., 6198., 5175.571, 3584., 150., 133.571, 85.671, 
  4.491, 3.75, 2.597, 0.109, 0.097, 1.31, "", "", "", "", "", "", "", "", 
  103532., 2.61592*^6, 1.896, 0.075, 95554., 0.069, 0.054, 18.5, 
  "samples tested", "", "", "", "", "", "", "", "", "", 81.94, 
  1.380004385*^9, 450.419, 28.2, 5.989, 3.414, 6426.674, 21.2, 282.28, 10.39, 
  1.9, 20.6, 59.55, 0.53, 69.66, 0.645}, {"IND", "Asia", "India", 
  "2020-05-22", 124794., 6568., 5572.857, 3726., 142., 139., 90.43, 4.759, 
  4.038, 2.7, 0.103, 0.101, 1.31, "", "", "", "", "", "", "", "", 103514., 
  2.719434*^6, 1.971, 0.075, 97069., 0.07, 0.057, 17.4, "samples tested", "", 
  "", "", "", "", "", "", "", "", 81.94, 1.380004385*^9, 450.419, 28.2, 
  5.989, 3.414, 6426.674, 21.2, 282.28, 10.39, 1.9, 20.6, 59.55, 0.53, 69.66, 
  0.645}, {"IND", "Asia", "India", "2020-05-23", 131423., 6629., 5825., 
  3868., 142., 142.429, 95.234, 4.804, 4.221, 2.803, 0.103, 0.103, 1.3, "", 
  "", "", "", "", "", "", "", 115364., 2.834798*^6, 2.054, 0.084, 100074., 
  0.073, 0.058, 17.2, "samples tested", "", "", "", "", "", "", "", "", "", 
  81.94, 1.380004385*^9, 450.419, 28.2, 5.989, 3.414, 6426.674, 21.2, 282.28, 
  10.39, 1.9, 20.6, 59.55, 0.53, 69.66, 0.645}, 
 {"IND", "Asia", "India", "2020-05-24", 138536., 7113., 6119.714, 4024., 
  156., 142.714, 100.388, 5.154, 4.435, 2.916, 0.113, 0.103, 1.29, "", "", 
  "", "", "", "", "", "", 108623., 2.943421*^6, 2.133, 0.079, 102254., 0.074, 
  0.06, 16.7, "samples tested", "", "", "", "", "", "", "", "", "", 81.94, 
  1.380004385*^9, 450.419, 28.2, 5.989, 3.414, 6426.674, 21.2, 282.28, 10.39, 
  1.9, 20.6, 59.55, 0.53, 69.66, 0.645}, {"IND", "Asia", "India", 
  "2020-05-25", 144950., 6414., 6374.571, 4172., 148., 145.143, 105.036, 
  4.648, 4.619, 3.023, 0.107, 0.105, 1.28, "", "", "", "", "", "", "", "", 
  90170., 3.033591*^6, 2.198, 0.065, 104400., 0.076, 0.061, 16.4, 
  "samples tested", "", "", "", "", "", "", "", "", "", 81.94, 
  1.380004385*^9, 450.419, 28.2, 5.989, 3.414, 6426.674, 21.2, 282.28, 10.39, 
  1.9, 20.6, 59.55, 0.53, 69.66, 0.645}, {"IND", "Asia", "India", 
  "2020-05-26", 150793., 5843., 6331.143, 4344., 172., 148.857, 109.27, 
  4.234, 4.588, 3.148, 0.125, 0.108, 1.27, "", "", "", "", "", "", "", "", 
  92528., 3.126119*^6, 2.265, 0.067, 103122., 0.075, 0.061, 16.3, 
  "samples tested", "", "", "", "", "", "", "", "", "", 81.94, 
  1.380004385*^9, 450.419, 28.2, 5.989, 3.414, 6426.674, 21.2, 282.28, 10.39, 
  1.9, 20.6, 59.55, 0.53, 69.66, 0.645}, {"IND", "Asia", "India", 
  "2020-05-27", 158086., 7293., 6579.714, 4534., 190., 157.143, 114.555, 
  5.285, 4.768, 3.285, 0.138, 0.114, 1.27, "", "", "", "", "", "", "", "", 
  116041., 3.24216*^6, 2.349, 0.084, 104253., 0.076, 0.063, 15.8, 
  "samples tested", "", "", "", "", "", "", "", "", "", 81.94, 
  1.380004385*^9, 450.419, 28.2, 5.989, 3.414, 6426.674, 21.2, 282.28, 10.39, 
  1.9, 20.6, 59.55, 0.53, 69.66, 0.645}, {"IND", "Asia", "India", 
  "2020-05-28", 165386., 7300., 6737.143, 4711., 177., 161., 119.845, 5.29, 
  4.882, 3.414, 0.128, 0.117, 1.26, "", "", "", "", "", "", "", "", 119976., 
  3.362136*^6, 2.436, 0.087, 106602., 0.077, 0.063, 15.8, "samples tested", 
  "", "", "", "", "", "", "", "", "", 81.94, 1.380004385*^9, 450.419, 28.2, 
  5.989, 3.414, 6426.674, 21.2, 282.28, 10.39, 1.9, 20.6, 59.55, 0.53, 69.66, 
  0.645}, {"IND", "Asia", "India", "2020-05-29", 173491., 8105., 6956.714, 
  4980., 269., 179.143, 125.718, 5.873, 5.041, 3.609, 0.195, 0.13, 1.26, "", 
  "", "", "", "", "", "", "", 121702., 3.483838*^6, 2.525, 0.088, 109201., 
  0.079, 0.064, 15.7, "samples tested", "", "", "", "", "", "", "", "", "", 
  81.94, 1.380004385*^9, 450.419, 28.2, 5.989, 3.414, 6426.674, 21.2, 282.28, 
  10.39, 1.9, 20.6, 59.55, 0.53, 69.66, 0.645}, 
 {"IND", "Asia", "India", "2020-05-30", 181827., 8336., 7200.571, 5185., 
  205., 188.143, 131.758, 6.041, 5.218, 3.757, 0.149, 0.136, 1.26, "", "", 
  "", "", "", "", "", "", 127761., 3.611599*^6, 2.617, 0.093, 110972., 0.08, 
  0.065, 15.4, "samples tested", "", "", "", "", "", "", "", "", "", 81.94, 
  1.380004385*^9, 450.419, 28.2, 5.989, 3.414, 6426.674, 21.2, 282.28, 10.39, 
  1.9, 20.6, 59.55, 0.53, 69.66, 0.645}, {"IND", "Asia", "India", 
  "2020-05-31", 190609., 8782., 7439., 5408., 223., 197.714, 138.122, 6.364, 
  5.391, 3.919, 0.162, 0.143, 1.25, "", "", "", "", "", "", "", "", 125428., 
  3.737027*^6, 2.708, 0.091, 113372., 0.082, 0.066, 15.2, "samples tested", 
  "", "", "", "", "", "", "", "", "", 81.94, 1.380004385*^9, 450.419, 28.2, 
  5.989, 3.414, 6426.674, 21.2, 282.28, 10.39, 1.9, 20.6, 59.55, 0.53, 69.66, 
  0.645}, {"IND", "Asia", "India", "2020-06-01", 198370., 7761., 7631.429, 
  5608., 200., 205.143, 143.746, 5.624, 5.53, 4.064, 0.145, 0.149, 1.25, "", 
  "", "", "", "", "", "", "", 100180., 3.837207*^6, 2.781, 0.073, 114802., 
  0.083, 0.066, 15., "samples tested", "", "", "", "", "", "", "", "", "", 
  87.5, 1.380004385*^9, 450.419, 28.2, 5.989, 3.414, 6426.674, 21.2, 282.28, 
  10.39, 1.9, 20.6, 59.55, 0.53, 69.66, 0.645}, 
 {"IND", "Asia", "India", "2020-06-02", 207191., 8821., 8056.857, 5829., 
  221., 212.143, 150.138, 6.392, 5.838, 4.224, 0.16, 0.154, 1.24, "", "", "", 
  "", "", "", "", "", 128868., 3.966075*^6, 2.874, 0.093, 119994., 0.087, 
  0.067, 14.9, "samples tested", "", "", "", "", "", "", "", "", "", 87.5, 
  1.380004385*^9, 450.419, 28.2, 5.989, 3.414, 6426.674, 21.2, 282.28, 10.39, 
  1.9, 20.6, 59.55, 0.53, 69.66, 0.645}, {"IND", "Asia", "India", 
  "2020-06-03", 216824., 9633., 8391.143, 6088., 259., 222., 157.118, 6.98, 
  6.081, 4.412, 0.188, 0.161, 1.24, "", "", "", "", "", "", "", "", 137158., 
  4.103233*^6, 2.973, 0.099, 123010., 0.089, 0.068, 14.7, "samples tested", 
  "", "", "", "", "", "", "", "", "", 87.5, 1.380004385*^9, 450.419, 28.2, 
  5.989, 3.414, 6426.674, 21.2, 282.28, 10.39, 1.9, 20.6, 59.55, 0.53, 69.66, 
  0.645}, {"IND", "Asia", "India", "2020-06-04", 226713., 9889., 8761., 
  6363., 275., 236., 164.284, 7.166, 6.349, 4.611, 0.199, 0.171, 1.23, "", 
  "", "", "", "", "", "", "", 139485., 4.242718*^6, 3.074, 0.101, 125797., 
  0.091, 0.07, 14.4, "samples tested", "", "", "", "", "", "", "", "", "", 
  87.5, 1.380004385*^9, 450.419, 28.2, 5.989, 3.414, 6426.674, 21.2, 282.28, 
  10.39, 1.9, 20.6, 59.55, 0.53, 69.66, 0.645}, 
 {"IND", "Asia", "India", "2020-06-05", 236184., 9471., 8956.143, 6649., 
  286., 238.429, 171.147, 6.863, 6.49, 4.818, 0.207, 0.173, 1.23, "", "", "", 
  "", "", "", "", "", 143661., 4.386379*^6, 3.179, 0.104, 128934., 0.093, 
  0.069, 14.4, "samples tested", "", "", "", "", "", "", "", "", "", 87.5, 
  1.380004385*^9, 450.419, 28.2, 5.989, 3.414, 6426.674, 21.2, 282.28, 10.39, 
  1.9, 20.6, 59.55, 0.53, 69.66, 0.645}, {"IND", "Asia", "India", 
  "2020-06-06", 246622., 10438., 9256.429, 6946., 297., 251.571, 178.711, 
  7.564, 6.708, 5.033, 0.215, 0.182, 1.22, "", "", "", "", "", "", "", "", 
  137938., 4.524317*^6, 3.278, 0.1, 130388., 0.094, 0.071, 14.1, 
  "samples tested", "", "", "", "", "", "", "", "", "", 87.5, 1.380004385*^9, 
  450.419, 28.2, 5.989, 3.414, 6426.674, 21.2, 282.28, 10.39, 1.9, 20.6, 
  59.55, 0.53, 69.66, 0.645}, {"IND", "Asia", "India", "2020-06-07", 257486., 
  10864., 9553.857, 7207., 261., 257., 186.583, 7.872, 6.923, 5.222, 0.189, 
  0.186, 1.21, "", "", "", "", "", "", "", "", 142069., 4.666386*^6, 3.381, 
  0.103, 132766., 0.096, 0.072, 13.9, "samples tested", "", "", "", "", "", 
  "", "", "", "", 87.5, 1.380004385*^9, 450.419, 28.2, 5.989, 3.414, 
  6426.674, 21.2, 282.28, 10.39, 1.9, 20.6, 59.55, 0.53, 69.66, 0.645}, 
 {"IND", "Asia", "India", "2020-06-08", 265928., 8442., 9651.143, 7473., 
  266., 266.429, 192.701, 6.117, 6.994, 5.415, 0.193, 0.193, 1.21, "", "", 
  "", "", "", "", "", "", 108048., 4.774434*^6, 3.46, 0.078, 133890., 0.097, 
  0.072, 13.9, "samples tested", "", "", "", "", "", "", "", "", "", 87.5, 
  1.380004385*^9, 450.419, 28.2, 5.989, 3.414, 6426.674, 21.2, 282.28, 10.39, 
  1.9, 20.6, 59.55, 0.53, 69.66, 0.645}, {"IND", "Asia", "India", 
  "2020-06-09", 276146., 10218., 9850.714, 7750., 277., 274.429, 200.105, 
  7.404, 7.138, 5.616, 0.201, 0.199, 1.2, "", "", "", "", "", "", "", "", 
  141682., 4.916116*^6, 3.562, 0.103, 135720., 0.098, 0.073, 13.8, 
  "samples tested", "", "", "", "", "", "", "", "", "", 87.5, 1.380004385*^9, 
  450.419, 28.2, 5.989, 3.414, 6426.674, 21.2, 282.28, 10.39, 1.9, 20.6, 
  59.55, 0.53, 69.66, 0.645}, {"IND", "Asia", "India", "2020-06-10", 286605., 
  10459., 9968.714, 8102., 352., 287.714, 207.684, 7.579, 7.224, 5.871, 
  0.255, 0.208, 1.2, "", "", "", "", "", "", "", "", 145216., 5.061332*^6, 
  3.668, 0.105, 136871., 0.099, 0.073, 13.7, "samples tested", "", "", "", 
  "", "", "", "", "", "", 87.5, 1.380004385*^9, 450.419, 28.2, 5.989, 3.414, 
  6426.674, 21.2, 282.28, 10.39, 1.9, 20.6, 59.55, 0.53, 69.66, 0.645}, 
 {"IND", "Asia", "India", "2020-06-11", 297535., 10930., 10117.429, 8498., 
  396., 305., 215.604, 7.92, 7.331, 6.158, 0.287, 0.221, 1.2, "", "", "", "", 
  "", "", "", "", 151808., 5.21314*^6, 3.778, 0.11, 138632., 0.1, 0.073, 
  13.7, "samples tested", "", "", "", "", "", "", "", "", "", 87.5, 
  1.380004385*^9, 450.419, 28.2, 5.989, 3.414, 6426.674, 21.2, 282.28, 10.39, 
  1.9, 20.6, 59.55, 0.53, 69.66, 0.645}, {"IND", "Asia", "India", 
  "2020-06-12", 308993., 11458., 10401.286, 8884., 386., 319.286, 223.907, 
  8.303, 7.537, 6.438, 0.28, 0.231, 1.2, "", "", "", "", "", "", "", "", 
  150305., 5.363445*^6, 3.887, 0.109, 139581., 0.101, 0.075, 13.4, 
  "samples tested", "", "", "", "", "", "", "", "", "", 87.5, 1.380004385*^9, 
  450.419, 28.2, 5.989, 3.414, 6426.674, 21.2, 282.28, 10.39, 1.9, 20.6, 
  59.55, 0.53, 69.66, 0.645}, {"IND", "Asia", "India", "2020-06-13", 320922., 
  11929., 10614.286, 9195., 311., 321.286, 232.551, 8.644, 7.691, 6.663, 
  0.225, 0.233, 1.2, "", "", "", "", "", "", "", "", 143737., 5.507182*^6, 
  3.991, 0.104, 140409., 0.102, 0.076, 13.2, "samples tested", "", "", "", 
  "", "", "", "", "", "", 87.5, 1.380004385*^9, 450.419, 28.2, 5.989, 3.414, 
  6426.674, 21.2, 282.28, 10.39, 1.9, 20.6, 59.55, 0.53, 69.66, 0.645}, 
 {"IND", "Asia", "India", "2020-06-14", 332424., 11502., 10705.429, 9520., 
  325., 330.429, 240.886, 8.335, 7.758, 6.899, 0.236, 0.239, 1.2, "", "", "", 
  "", "", "", "", "", 151432., 5.658614*^6, 4.1, 0.11, 141747., 0.103, 0.076, 
  13.2, "samples tested", "", "", "", "", "", "", "", "", "", 87.5, 
  1.380004385*^9, 450.419, 28.2, 5.989, 3.414, 6426.674, 21.2, 282.28, 10.39, 
  1.9, 20.6, 59.55, 0.53, 69.66, 0.645}, {"IND", "Asia", "India", 
  "2020-06-15", 343091., 10667., 11023.286, 9900., 380., 346.714, 248.616, 
  7.73, 7.988, 7.174, 0.275, 0.251, 1.2, "", "", "", "", "", "", "", "", 
  115519., 5.774133*^6, 4.184, 0.084, 142814., 0.103, 0.077, 13., 
  "samples tested", "", "", "", "", "", "", "", "", "", 87.5, 1.380004385*^9, 
  450.419, 28.2, 5.989, 3.414, 6426.674, 21.2, 282.28, 10.39, 1.9, 20.6, 
  59.55, 0.53, 69.66, 0.645}, {"IND", "Asia", "India", "2020-06-16", 354065., 
  10974., 11131.286, 11903., 2003., 593.286, 256.568, 7.952, 8.066, 8.625, 
  1.451, 0.43, 1.2, "", "", "", "", "", "", "", "", 146936., 5.921069*^6, 
  4.291, 0.106, 143565., 0.104, 0.078, 12.9, "samples tested", "", "", "", 
  "", "", "", "", "", "", 87.5, 1.380004385*^9, 450.419, 28.2, 5.989, 3.414, 
  6426.674, 21.2, 282.28, 10.39, 1.9, 20.6, 59.55, 0.53, 69.66, 0.645}, 
 {"IND", "Asia", "India", "2020-06-17", 366946., 12881., 11477.286, 12237., 
  334., 590.714, 265.902, 9.334, 8.317, 8.867, 0.242, 0.428, 1.21, "", "", 
  "", "", "", "", "", "", 163187., 6.084256*^6, 4.409, 0.118, 146132., 0.106, 
  0.079, 12.7, "samples tested", "", "", "", "", "", "", "", "", "", 87.5, 
  1.380004385*^9, 450.419, 28.2, 5.989, 3.414, 6426.674, 21.2, 282.28, 10.39, 
  1.9, 20.6, 59.55, 0.53, 69.66, 0.645}, {"IND", "Asia", "India", 
  "2020-06-18", 380532., 13586., 11856.714, 12573., 336., 582.143, 275.747, 
  9.845, 8.592, 9.111, 0.243, 0.422, 1.21, "", "", "", "", "", "", "", "", 
  165412., 6.249668*^6, 4.529, 0.12, 148075., 0.107, 0.08, 12.5, 
  "samples tested", "", "", "", "", "", "", "", "", "", 87.5, 1.380004385*^9, 
  450.419, 28.2, 5.989, 3.414, 6426.674, 21.2, 282.28, 10.39, 1.9, 20.6, 
  59.55, 0.53, 69.66, 0.645}, {"IND", "Asia", "India", "2020-06-19", 395048., 
  14516., 12293.571, 12948., 375., 580.571, 286.266, 10.519, 8.908, 9.383, 
  0.272, 0.421, 1.22, "", "", "", "", "", "", "", "", 176959., 6.426627*^6, 
  4.657, 0.128, 151883., 0.11, 0.081, 12.4, "samples tested", "", "", "", "", 
  "", "", "", "", "", 87.5, 1.380004385*^9, 450.419, 28.2, 5.989, 3.414, 
  6426.674, 21.2, 282.28, 10.39, 1.9, 20.6, 59.55, 0.53, 69.66, 0.645}, 
 {"IND", "Asia", "India", "2020-06-20", 410451., 15403., 12789.857, 13254., 
  306., 579.857, 297.427, 11.162, 9.268, 9.604, 0.222, 0.42, 1.22, "", "", 
  "", "", "", "", "", "", 189869., 6.616496*^6, 4.795, 0.138, 158473., 0.115, 
  0.081, 12.4, "samples tested", "", "", "", "", "", "", "", "", "", 87.5, 
  1.380004385*^9, 450.419, 28.2, 5.989, 3.414, 6426.674, 21.2, 282.28, 10.39, 
  1.9, 20.6, 59.55, 0.53, 69.66, 0.645}, {"IND", "Asia", "India", 
  "2020-06-21", 425282., 14831., 13265.429, 13699., 445., 597., 308.174, 
  10.747, 9.613, 9.927, 0.322, 0.433, 1.23, "", "", "", "", "", "", "", "", 
  190730., 6.807226*^6, 4.933, 0.138, 164087., 0.119, 0.081, 12.4, 
  "samples tested", "", "", "", "", "", "", "", "", "", 87.5, 1.380004385*^9, 
  450.419, 28.2, 5.989, 3.414, 6426.674, 21.2, 282.28, 10.39, 1.9, 20.6, 
  59.55, 0.53, 69.66, 0.645}, {"IND", "Asia", "India", "2020-06-22", 440215., 
  14933., 13874.857, 14011., 312., 587.286, 318.995, 10.821, 10.054, 10.153, 
  0.226, 0.426, 1.23, "", "", "", "", "", "", "", "", 143267., 6.950493*^6, 
  5.037, 0.104, 168051., 0.122, 0.083, 12.1, "samples tested", "", "", "", 
  "", "", "", "", "", "", 87.5, 1.380004385*^9, 450.419, 28.2, 5.989, 3.414, 
  6426.674, 21.2, 282.28, 10.39, 1.9, 20.6, 59.55, 0.53, 69.66, 0.645}, 
 {"IND", "Asia", "India", "2020-06-23", 456183., 15968., 14588.286, 14476., 
  465., 367.571, 330.566, 11.571, 10.571, 10.49, 0.337, 0.266, 1.23, "", "", 
  "", "", "", "", "", "", 187223., 7.137716*^6, 5.172, 0.136, 173807., 0.126, 
  0.084, 11.9, "samples tested", "", "", "", "", "", "", "", "", "", 87.5, 
  1.380004385*^9, 450.419, 28.2, 5.989, 3.414, 6426.674, 21.2, 282.28, 10.39, 
  1.9, 20.6, 59.55, 0.53, 69.66, 0.645}, {"IND", "Asia", "India", 
  "2020-06-24", 473105., 16922., 15165.571, 14894., 418., 379.571, 342.829, 
  12.262, 10.99, 10.793, 0.303, 0.275, 1.23, "", "", "", "", "", "", "", "", 
  215195., 7.352911*^6, 5.328, 0.156, 181236., 0.131, 0.084, 12., 
  "samples tested", "", "", "", "", "", "", "", "", "", 87.5, 1.380004385*^9, 
  450.419, 28.2, 5.989, 3.414, 6426.674, 21.2, 282.28, 10.39, 1.9, 20.6, 
  59.55, 0.53, 69.66, 0.645}, {"IND", "Asia", "India", "2020-06-25", 490401., 
  17296., 15695.571, 15301., 407., 389.714, 355.362, 12.533, 11.374, 11.088, 
  0.295, 0.282, 1.23, "", "", "", "", "", "", "", "", 207871., 7.560782*^6, 
  5.479, 0.151, 187302., 0.136, 0.084, 11.9, "samples tested", "", "", "", 
  "", "", "", "", "", "", 87.5, 1.380004385*^9, 450.419, 28.2, 5.989, 3.414, 
  6426.674, 21.2, 282.28, 10.39, 1.9, 20.6, 59.55, 0.53, 69.66, 0.645}, 
 {"IND", "Asia", "India", "2020-06-26", 508953., 18552., 16272.143, 15685., 
  384., 391., 368.805, 13.443, 11.791, 11.366, 0.278, 0.283, 1.23, "", "", 
  "", "", "", "", "", "", 215446., 7.776228*^6, 5.635, 0.156, 192800., 0.14, 
  0.084, 11.8, "samples tested", "", "", "", "", "", "", "", "", "", 87.5, 
  1.380004385*^9, 450.419, 28.2, 5.989, 3.414, 6426.674, 21.2, 282.28, 10.39, 
  1.9, 20.6, 59.55, 0.53, 69.66, 0.645}, {"IND", "Asia", "India", 
  "2020-06-27", 528859., 19906., 16915.429, 16095., 410., 405.857, 383.23, 
  14.425, 12.258, 11.663, 0.297, 0.294, 1.23, "", "", "", "", "", "", "", "", 
  220479., 7.996707*^6, 5.795, 0.16, 197173., 0.143, 0.086, 11.7, 
  "samples tested", "", "", "", "", "", "", "", "", "", 87.5, 1.380004385*^9, 
  450.419, 28.2, 5.989, 3.414, 6426.674, 21.2, 282.28, 10.39, 1.9, 20.6, 
  59.55, 0.53, 69.66, 0.645}, {"IND", "Asia", "India", "2020-06-28", 548318., 
  19459., 17576.571, 16475., 380., 396.571, 397.331, 14.101, 12.737, 11.938, 
  0.275, 0.287, 1.23, "", "", "", "", "", "", "", "", 231095., 8.227802*^6, 
  5.962, 0.167, 202939., 0.147, 0.087, 11.5, "samples tested", "", "", "", 
  "", "", "", "", "", "", 87.5, 1.380004385*^9, 450.419, 28.2, 5.989, 3.414, 
  6426.674, 21.2, 282.28, 10.39, 1.9, 20.6, 59.55, 0.53, 69.66, 0.645}, 
 {"IND", "Asia", "India", "2020-06-29", 566840., 18522., 18089.286, 16893., 
  418., 411.714, 410.752, 13.422, 13.108, 12.241, 0.303, 0.298, 1.23, "", "", 
  "", "", "", "", "", "", 170560., 8.398362*^6, 6.086, 0.124, 206838., 0.15, 
  0.087, 11.4, "samples tested", "", "", "", "", "", "", "", "", "", 87.5, 
  1.380004385*^9, 450.419, 28.2, 5.989, 3.414, 6426.674, 21.2, 282.28, 10.39, 
  1.9, 20.6, 59.55, 0.53, 69.66, 0.645}, {"IND", "Asia", "India", 
  "2020-06-30", 585481., 18641., 18471.143, 17400., 507., 417.714, 424.26, 
  13.508, 13.385, 12.609, 0.367, 0.303, 1.22, "", "", "", "", "", "", "", "", 
  210292., 8.608654*^6, 6.238, 0.152, 210134., 0.152, 0.088, 11.4, 
  "samples tested", "", "", "", "", "", "", "", "", "", 87.5, 1.380004385*^9, 
  450.419, 28.2, 5.989, 3.414, 6426.674, 21.2, 282.28, 10.39, 1.9, 20.6, 
  59.55, 0.53, 69.66, 0.645}, {"IND", "Asia", "India", "2020-07-01", 604641., 
  19160., 18790.857, 17834., 434., 420., 438.144, 13.884, 13.617, 12.923, 
  0.314, 0.304, 1.22, "", "", "", "", "", "", "", "", 217931., 8.826585*^6, 
  6.396, 0.158, 210525., 0.153, 0.089, 11.2, "samples tested", "", "", "", 
  "", "", "", "", "", "", 87.5, 1.380004385*^9, 450.419, 28.2, 5.989, 3.414, 
  6426.674, 21.2, 282.28, 10.39, 1.9, 20.6, 59.55, 0.53, 69.66, 0.645}, 
 {"IND", "Asia", "India", "2020-07-02", 625544., 20903., 19306.143, 18213., 
  379., 416., 453.291, 15.147, 13.99, 13.198, 0.275, 0.301, 1.22, "", "", "", 
  "", "", "", "", "", 229588., 9.056173*^6, 6.562, 0.166, 213627., 0.155, 
  0.09, 11.1, "samples tested", "", "", "", "", "", "", "", "", "", 87.5, 
  1.380004385*^9, 450.419, 28.2, 5.989, 3.414, 6426.674, 21.2, 282.28, 10.39, 
  1.9, 20.6, 59.55, 0.53, 69.66, 0.645}, {"IND", "Asia", "India", 
  "2020-07-03", 648315., 22771., 19908.857, 18655., 442., 424.286, 469.792, 
  16.501, 14.427, 13.518, 0.32, 0.307, 1.22, "", "", "", "", "", "", "", "", 
  241576., 9.297749*^6, 6.737, 0.175, 217360., 0.158, 0.092, 10.9, 
  "samples tested", "", "", "", "", "", "", "", "", "", 87.5, 1.380004385*^9, 
  450.419, 28.2, 5.989, 3.414, 6426.674, 21.2, 282.28, 10.39, 1.9, 20.6, 
  59.55, 0.53, 69.66, 0.645}, {"IND", "Asia", "India", "2020-07-04", 673165., 
  24850., 20615.143, 19268., 613., 453.286, 487.799, 18.007, 14.938, 13.962, 
  0.444, 0.328, 1.22, "", "", "", "", "", "", "", "", 242383., 9.540132*^6, 
  6.913, 0.176, 220489., 0.16, 0.093, 10.7, "samples tested", "", "", "", "", 
  "", "", "", "", "", 87.5, 1.380004385*^9, 450.419, 28.2, 5.989, 3.414, 
  6426.674, 21.2, 282.28, 10.39, 1.9, 20.6, 59.55, 0.53, 69.66, 0.645}, 
 {"IND", "Asia", "India", "2020-07-05", 697413., 24248., 21299.286, 19693., 
  425., 459.714, 505.37, 17.571, 15.434, 14.27, 0.308, 0.333, 1.22, "", "", 
  "", "", "", "", "", "", 248934., 9.789066*^6, 7.094, 0.18, 223038., 0.162, 
  0.095, 10.5, "samples tested", "", "", "", "", "", "", "", "", "", 87.5, 
  1.380004385*^9, 450.419, 28.2, 5.989, 3.414, 6426.674, 21.2, 282.28, 10.39, 
  1.9, 20.6, 59.55, 0.53, 69.66, 0.645}, {"IND", "Asia", "India", 
  "2020-07-06", 719664., 22251., 21832., 20159., 466., 466.571, 521.494, 
  16.124, 15.82, 14.608, 0.338, 0.338, 1.22, "", "", "", "", "", "", "", "", 
  180596., 9.969662*^6, 7.224, 0.131, 224471., 0.163, 0.097, 10.3, 
  "samples tested", "", "", "", "", "", "", "", "", "", 87.5, 1.380004385*^9, 
  450.419, 28.2, 5.989, 3.414, 6426.674, 21.2, 282.28, 10.39, 1.9, 20.6, 
  59.55, 0.53, 69.66, 0.645}, {"IND", "Asia", "India", "2020-07-07", 742417., 
  22753., 22419.429, 20642., 483., 463.143, 537.982, 16.488, 16.246, 14.958, 
  0.35, 0.336, 1.22, "", "", "", "", "", "", "", "", 241430., 1.0211092*^7, 
  7.399, 0.175, 228920., 0.166, 0.098, 10.2, "samples tested", "", "", "", 
  "", "", "", "", "", "", 87.5, 1.380004385*^9, 450.419, 28.2, 5.989, 3.414, 
  6426.674, 21.2, 282.28, 10.39, 1.9, 20.6, 59.55, 0.53, 69.66, 0.645}, 
 {"IND", "Asia", "India", "2020-07-08", 767296., 24879., 23236.429, 21129., 
  487., 470.714, 556.01, 18.028, 16.838, 15.311, 0.353, 0.341, 1.22, "", "", 
  "", "", "", "", "", "", 262679., 1.0473771*^7, 7.59, 0.19, 235312., 0.171, 
  0.099, 10.1, "samples tested", "", "", "", "", "", "", "", "", "", 87.5, 
  1.380004385*^9, 450.419, 28.2, 5.989, 3.414, 6426.674, 21.2, 282.28, 10.39, 
  1.9, 20.6, 59.55, 0.53, 69.66, 0.645}, {"IND", "Asia", "India", 
  "2020-07-09", 793802., 26506., 24036.857, 21604., 475., 484.429, 575.217, 
  19.207, 17.418, 15.655, 0.344, 0.351, 1.22, "", "", "", "", "", "", "", "", 
  267061., 1.0740832*^7, 7.783, 0.194, 240666., 0.174, 0.1, 10., 
  "samples tested", "", "", "", "", "", "", "", "", "", 87.5, 1.380004385*^9, 
  450.419, 28.2, 5.989, 3.414, 6426.674, 21.2, 282.28, 10.39, 1.9, 20.6, 
  59.55, 0.53, 69.66, 0.645}, {"IND", "Asia", "India", "2020-07-10", 820916., 
  27114., 24657.286, 22123., 519., 495.429, 594.865, 19.648, 17.868, 16.031, 
  0.376, 0.359, 1.23, "", "", "", "", "", "", "", "", 283659., 1.1024491*^7, 
  7.989, 0.206, 246677., 0.179, 0.1, 10., "samples tested", "", "", "", "", 
  "", "", "", "", "", 87.5, 1.380004385*^9, 450.419, 28.2, 5.989, 3.414, 
  6426.674, 21.2, 282.28, 10.39, 1.9, 20.6, 59.55, 0.53, 69.66, 0.645}, 
 {"IND", "Asia", "India", "2020-07-11", 849522., 28606., 25193.857, 22673., 
  550., 486.429, 615.594, 20.729, 18.256, 16.43, 0.399, 0.352, 1.23, "", "", 
  "", "", "", "", "", "", 282511., 1.1307002*^7, 8.193, 0.205, 252410., 
  0.183, 0.1, 10., "samples tested", "", "", "", "", "", "", "", "", "", 
  87.5, 1.380004385*^9, 450.419, 28.2, 5.989, 3.414, 6426.674, 21.2, 282.28, 
  10.39, 1.9, 20.6, 59.55, 0.53, 69.66, 0.645}, 
 {"IND", "Asia", "India", "2020-07-12", 878254., 28732., 25834.429, 23174., 
  501., 497.286, 636.414, 20.82, 18.721, 16.793, 0.363, 0.36, 1.23, "", "", 
  "", "", "", "", "", "", 280151., 1.1587153*^7, 8.396, 0.203, 256870., 
  0.186, 0.101, 9.9, "samples tested", "", "", "", "", "", "", "", "", "", 
  87.5, 1.380004385*^9, 450.419, 28.2, 5.989, 3.414, 6426.674, 21.2, 282.28, 
  10.39, 1.9, 20.6, 59.55, 0.53, 69.66, 0.645}, 
 {"IND", "Asia", "India", "2020-07-13", 906752., 28498., 26726.857, 23727., 
  553., 509.714, 657.065, 20.651, 19.367, 17.193, 0.401, 0.369, 1.23, "", "", 
  "", "", "", "", "", "", 219103., 1.1806256*^7, 8.555, 0.159, 262371., 0.19, 
  0.102, 9.8, "samples tested", "", "", "", "", "", "", "", "", "", 87.5, 
  1.380004385*^9, 450.419, 28.2, 5.989, 3.414, 6426.674, 21.2, 282.28, 10.39, 
  1.9, 20.6, 59.55, 0.53, 69.66, 0.645}, {"IND", "Asia", "India", 
  "2020-07-14", 936181., 29429., 27680.571, 24309., 582., 523.857, 678.39, 
  21.325, 20.058, 17.615, 0.422, 0.38, 1.24, "", "", "", "", "", "", "", "", 
  286247., 1.2092503*^7, 8.763, 0.207, 268773., 0.195, 0.103, 9.7, 
  "samples tested", "", "", "", "", "", "", "", "", "", 87.5, 1.380004385*^9, 
  450.419, 28.2, 5.989, 3.414, 6426.674, 21.2, 282.28, 10.39, 1.9, 20.6, 
  59.55, 0.53, 69.66, 0.645}, {"IND", "Asia", "India", "2020-07-15", 968857., 
  32676., 28794.429, 24914., 605., 540.714, 702.068, 23.678, 20.865, 18.054, 
  0.438, 0.392, 1.24, "", "", "", "", "", "", "", "", 320161., 1.2412664*^7, 
  8.995, 0.232, 276985., 0.201, 0.104, 9.6, "samples tested", "", "", "", "", 
  "", "", "", "", "", 87.5, 1.380004385*^9, 450.419, 28.2, 5.989, 3.414, 
  6426.674, 21.2, 282.28, 10.39, 1.9, 20.6, 59.55, 0.53, 69.66, 0.645}, 
 {"IND", "Asia", "India", "2020-07-16", 1.003832*^6, 34975., 30004.286, 
  25602., 688., 571.143, 727.412, 25.344, 21.742, 18.552, 0.499, 0.414, 1.24, 
  "", "", "", "", "", "", "", "", 326826., 1.273949*^7, 9.231, 0.237, 
  285523., 0.207, 0.105, 9.5, "samples tested", "", "", "", "", "", "", "", 
  "", "", 87.5, 1.380004385*^9, 450.419, 28.2, 5.989, 3.414, 6426.674, 21.2, 
  282.28, 10.39, 1.9, 20.6, 59.55, 0.53, 69.66, 0.645}, 
 {"IND", "Asia", "India", "2020-07-17", 1.039084*^6, 35252., 31166.857, 
  26273., 671., 592.857, 752.957, 25.545, 22.585, 19.038, 0.486, 0.43, 1.25, 
  "", "", "", "", "", "", "", "", 333228., 1.3072718*^7, 9.473, 0.241, 
  292604., 0.212, 0.107, 9.4, "samples tested", "", "", "", "", "", "", "", 
  "", "", 87.5, 1.380004385*^9, 450.419, 28.2, 5.989, 3.414, 6426.674, 21.2, 
  282.28, 10.39, 1.9, 20.6, 59.55, 0.53, 69.66, 0.645}, 
 {"IND", "Asia", "India", "2020-07-18", 1.077781*^6, 38697., 32608.429, 
  26816., 543., 591.857, 780.998, 28.041, 23.629, 19.432, 0.393, 0.429, 1.25, 
  "", "", "", "", "", "", "", "", 361024., 1.3433742*^7, 9.735, 0.262, 
  303820., 0.22, 0.107, 9.3, "samples tested", "", "", "", "", "", "", "", 
  "", "", 87.5, 1.380004385*^9, 450.419, 28.2, 5.989, 3.414, 6426.674, 21.2, 
  282.28, 10.39, 1.9, 20.6, 59.55, 0.53, 69.66, 0.645}, 
 {"IND", "Asia", "India", "2020-07-19", 1.118206*^6, 40425., 34278.857, 
  27497., 681., 617.571, 810.292, 29.293, 24.84, 19.925, 0.493, 0.448, 1.25, 
  "", "", "", "", "", "", "", "", 358127., 1.3791869*^7, 9.994, 0.26, 
  314959., 0.228, 0.109, 9.2, "samples tested", "", "", "", "", "", "", "", 
  "", "", 87.5, 1.380004385*^9, 450.419, 28.2, 5.989, 3.414, 6426.674, 21.2, 
  282.28, 10.39, 1.9, 20.6, 59.55, 0.53, 69.66, 0.645}, 
 {"IND", "Asia", "India", "2020-07-20", 1.155338*^6, 37132., 35512.286, 
  28082., 585., 622.143, 837.199, 26.907, 25.733, 20.349, 0.424, 0.451, 1.25, 
  "", "", "", "", "", "", "", "", 256039., 1.4047908*^7, 10.18, 0.186, 
  320236., 0.232, 0.111, 9., "samples tested", "", "", "", "", "", "", "", 
  "", "", 87.5, 1.380004385*^9, 450.419, 28.2, 5.989, 3.414, 6426.674, 21.2, 
  282.28, 10.39, 1.9, 20.6, 59.55, 0.53, 69.66, 0.645}, 
 {"IND", "Asia", "India", "2020-07-21", 1.193078*^6, 37740., 36699.571, 
  28732., 650., 631.857, 864.547, 27.348, 26.594, 20.82, 0.471, 0.458, 1.25, 
  "", "", "", "", "", "", "", "", 333395., 1.4381303*^7, 10.421, 0.242, 
  326971., 0.237, 0.112, 8.9, "samples tested", "", "", "", "", "", "", "", 
  "", "", 87.5, 1.380004385*^9, 450.419, 28.2, 5.989, 3.414, 6426.674, 21.2, 
  282.28, 10.39, 1.9, 20.6, 59.55, 0.53, 69.66, 0.645}, 
 {"IND", "Asia", "India", "2020-07-22", 1.238798*^6, 45720., 38563., 29861., 
  1129., 706.714, 897.677, 33.13, 27.944, 21.638, 0.818, 0.512, 1.25, "", "", 
  "", "", "", "", "", "", 343243., 1.4724546*^7, 10.67, 0.249, 330269., 
  0.239, 0.117, 8.6, "samples tested", "", "", "", "", "", "", "", "", "", 
  87.5, 1.380004385*^9, 450.419, 28.2, 5.989, 3.414, 6426.674, 21.2, 282.28, 
  10.39, 1.9, 20.6, 59.55, 0.53, 69.66, 0.645}, 
 {"IND", "Asia", "India", "2020-07-23", 1.288108*^6, 49310., 40610.857, 
  30601., 740., 714.143, 933.409, 35.732, 29.428, 22.175, 0.536, 0.517, 1.24, 
  "", "", "", "", "", "", "", "", 350823., 1.5075369*^7, 10.924, 0.254, 
  333697., 0.242, 0.122, 8.2, "samples tested", "", "", "", "", "", "", "", 
  "", "", 87.5, 1.380004385*^9, 450.419, 28.2, 5.989, 3.414, 6426.674, 21.2, 
  282.28, 10.39, 1.9, 20.6, 59.55, 0.53, 69.66, 0.645}, 
 {"IND", "Asia", "India", "2020-07-24", 1.337024*^6, 48916., 42562.857, 
  31358., 757., 726.429, 968.855, 35.446, 30.843, 22.723, 0.549, 0.526, 1.24, 
  "", "", "", "", "", "", "", "", 352801., 1.542817*^7, 11.18, 0.256, 
  336493., 0.244, 0.126, 7.9, "samples tested", "", "", "", "", "", "", "", 
  "", "", 87.5, 1.380004385*^9, 450.419, 28.2, 5.989, 3.414, 6426.674, 21.2, 
  282.28, 10.39, 1.9, 20.6, 59.55, 0.53, 69.66, 0.645}, 
 {"IND", "Asia", "India", "2020-07-25", 1.385635*^6, 48611., 43979.143, 
  32060., 702., 749.143, 1004.08, 35.225, 31.869, 23.232, 0.509, 0.543, 1.23, 
  "", "", "", "", "", "", "", "", 420898., 1.5849068*^7, 11.485, 0.305, 
  345047., 0.25, 0.127, 7.8, "samples tested", "", "", "", "", "", "", "", 
  "", "", 87.5, 1.380004385*^9, 450.419, 28.2, 5.989, 3.414, 6426.674, 21.2, 
  282.28, 10.39, 1.9, 20.6, 59.55, 0.53, 69.66, 0.645}, 
 {"IND", "Asia", "India", "2020-07-26", 1.435616*^6, 49981., 45344.286, 
  32771., 711., 753.429, 1040.298, 36.218, 32.858, 23.747, 0.515, 0.546, 
  1.22, "", "", "", "", "", "", "", "", 442263., 1.6291331*^7, 11.805, 0.32, 
  357066., 0.259, 0.127, 7.9, "samples tested", "", "", "", "", "", "", "", 
  "", "", 87.5, 1.380004385*^9, 450.419, 28.2, 5.989, 3.414, 6426.674, 21.2, 
  282.28, 10.39, 1.9, 20.6, 59.55, 0.53, 69.66, 0.645}, 
 {"IND", "Asia", "India", "2020-07-27", 1.480073*^6, 44457., 46390.714, 
  33408., 637., 760.857, 1072.513, 32.215, 33.616, 24.209, 0.462, 0.551, 
  1.21, "", "", "", "", "", "", "", "", 515472., 1.6806803*^7, 12.179, 0.374, 
  394128., 0.286, 0.118, 8.5, "samples tested", "", "", "", "", "", "", "", 
  "", "", 87.5, 1.380004385*^9, 450.419, 28.2, 5.989, 3.414, 6426.674, 21.2, 
  282.28, 10.39, 1.9, 20.6, 59.55, 0.53, 69.66, 0.645}, 
 {"IND", "Asia", "India", "2020-07-28", 1.531669*^6, 51596., 48370.143, 
  34193., 785., 780.143, 1109.902, 37.388, 35.051, 24.777, 0.569, 0.565, 1.2, 
  "", "", "", "", "", "", "", "", 528082., 1.7334885*^7, 12.561, 0.383, 
  421940., 0.306, 0.115, 8.7, "samples tested", "", "", "", "", "", "", "", 
  "", "", 87.5, 1.380004385*^9, 450.419, 28.2, 5.989, 3.414, 6426.674, 21.2, 
  282.28, 10.39, 1.9, 20.6, 59.55, 0.53, 69.66, 0.645}, 
 {"IND", "Asia", "India", "2020-07-29", 1.581963*^6, 50294., 49023.571, 
  34955., 762., 727.714, 1146.346, 36.445, 35.524, 25.33, 0.552, 0.527, 1.19, 
  "", "", "", "", "", "", "", "", 408855., 1.774374*^7, 12.858, 0.296, 
  431313., 0.313, 0.114, 8.8, "samples tested", "", "", "", "", "", "", "", 
  "", "", 87.5, 1.380004385*^9, 450.419, 28.2, 5.989, 3.414, 6426.674, 21.2, 
  282.28, 10.39, 1.9, 20.6, 59.55, 0.53, 69.66, 0.645}, 
 {"IND", "Asia", "India", "2020-07-30", 1.634746*^6, 52783., 49519.714, 
  35718., 763., 731., 1184.595, 38.248, 35.884, 25.883, 0.553, 0.53, 1.18, 
  "", "", "", "", "", "", "", "", 446642., 1.8190382*^7, 13.181, 0.324, 
  445002., 0.322, 0.111, 9., "samples tested", "", "", "", "", "", "", "", 
  "", "", 87.5, 1.380004385*^9, 450.419, 28.2, 5.989, 3.414, 6426.674, 21.2, 
  282.28, 10.39, 1.9, 20.6, 59.55, 0.53, 69.66, 0.645}, 
 {"IND", "Asia", "India", "2020-07-31", 1.695988*^6, 61242., 51280.571, 
  36511., 793., 736.143, 1228.973, 44.378, 37.16, 26.457, 0.575, 0.533, 1.18, 
  "", "", "", "", "", "", "", "", 642588., 1.883297*^7, 13.647, 0.466, 
  486400., 0.352, 0.105, 9.5, "samples tested", "", "", "", "", "", "", "", 
  "", "", 87.5, 1.380004385*^9, 450.419, 28.2, 5.989, 3.414, 6426.674, 21.2, 
  282.28, 10.39, 1.9, 20.6, 59.55, 0.53, 69.66, 0.645}, 
 {"IND", "Asia", "India", "2020-08-01", 1.750723*^6, 54735., 52155.429, 
  37364., 853., 757.714, 1268.636, 39.663, 37.794, 27.075, 0.618, 0.549, 
  1.17, "", "", "", "", "", "", "", "", 525689., 1.9358659*^7, 14.028, 0.381, 
  501370., 0.363, 0.104, 9.6, "samples tested", "", "", "", "", "", "", "", 
  "", "", 85.65, 1.380004385*^9, 450.419, 28.2, 5.989, 3.414, 6426.674, 21.2, 
  282.28, 10.39, 1.9, 20.6, 59.55, 0.53, 69.66, 0.645}, 
 {"IND", "Asia", "India", "2020-08-02", 1.803695*^6, 52972., 52582.714, 
  38135., 771., 766.286, 1307.021, 38.385, 38.103, 27.634, 0.559, 0.555, 
  1.16, "", "", "", "", "", "", "", "", 463172., 1.9821831*^7, 14.364, 0.336, 
  504357., 0.365, 0.104, 9.6, "samples tested", "", "", "", "", "", "", "", 
  "", "", 85.65, 1.380004385*^9, 450.419, 28.2, 5.989, 3.414, 6426.674, 21.2, 
  282.28, 10.39, 1.9, 20.6, 59.55, 0.53, 69.66, 0.645}, 
 {"IND", "Asia", "India", "2020-08-03", 1.855745*^6, 52050., 53667.429, 
  38938., 803., 790., 1344.738, 37.717, 38.889, 28.216, 0.582, 0.572, 1.15, 
  "", "", "", "", "", "", "", "", 381027., 2.0202858*^7, 14.64, 0.276, 
  485151., 0.352, 0.111, 9., "samples tested", "", "", "", "", "", "", "", 
  "", "", 85.65, 1.380004385*^9, 450.419, 28.2, 5.989, 3.414, 6426.674, 21.2, 
  282.28, 10.39, 1.9, 20.6, 59.55, 0.53, 69.66, 0.645}, 
 {"IND", "Asia", "India", "2020-08-04", 1.908254*^6, 52509., 53797.857, 
  39795., 857., 800.286, 1382.788, 38.05, 38.984, 28.837, 0.621, 0.58, 1.15, 
  "", "", "", "", "", "", "", "", 661892., 2.086475*^7, 15.119, 0.48, 
  504266., 0.365, 0.107, 9.4, "samples tested", "", "", "", "", "", "", "", 
  "", "", 85.65, 1.380004385*^9, 450.419, 28.2, 5.989, 3.414, 6426.674, 21.2, 
  282.28, 10.39, 1.9, 20.6, 59.55, 0.53, 69.66, 0.645}, 
 {"IND", "Asia", "India", "2020-08-05", 1.964536*^6, 56282., 54653.286, 
  40699., 904., 820.571, 1423.572, 40.784, 39.604, 29.492, 0.655, 0.595, 
  1.14, "", "", "", "", "", "", "", "", 619652., 2.1484402*^7, 15.568, 0.449, 
  534380., 0.387, 0.102, 9.8, "samples tested", "", "", "", "", "", "", "", 
  "", "", 85.65, 1.380004385*^9, 450.419, 28.2, 5.989, 3.414, 6426.674, 21.2, 
  282.28, 10.39, 1.9, 20.6, 59.55, 0.53, 69.66, 0.645}, 
 {"IND", "Asia", "India", "2020-08-06", 2.027074*^6, 62538., 56046.857, 
  41585., 886., 838.143, 1468.89, 45.317, 40.614, 30.134, 0.642, 0.607, 1.14, 
  "", "", "", "", "", "", "", "", 664949., 2.2149351*^7, 16.05, 0.482, 
  565567., 0.41, 0.099, 10.1, "samples tested", "", "", "", "", "", "", "", 
  "", "", 85.65, 1.380004385*^9, 450.419, 28.2, 5.989, 3.414, 6426.674, 21.2, 
  282.28, 10.39, 1.9, 20.6, 59.55, 0.53, 69.66, 0.645}, 
 {"IND", "Asia", "India", "2020-08-07", 2.088611*^6, 61537., 56089., 42518., 
  933., 858.143, 1513.481, 44.592, 40.644, 30.81, 0.676, 0.622, 1.13, "", "", 
  "", "", "", "", "", "", 639042., 2.2788393*^7, 16.513, 0.463, 565060., 
  0.409, 0.099, 10.1, "samples tested", "", "", "", "", "", "", "", "", "", 
  85.65, 1.380004385*^9, 450.419, 28.2, 5.989, 3.414, 6426.674, 21.2, 282.28, 
  10.39, 1.9, 20.6, 59.55, 0.53, 69.66, 0.645}, 
 {"IND", "Asia", "India", "2020-08-08", 2.15301*^6, 64399., 57469.571, 
  43379., 861., 859.286, 1560.147, 46.666, 41.644, 31.434, 0.624, 0.623, 
  1.13, "", "", "", "", "", "", "", "", 598778., 2.3387171*^7, 16.947, 0.434, 
  575502., 0.417, 0.1, 10., "samples tested", "", "", "", "", "", "", "", "", 
  "", 85.65, 1.380004385*^9, 450.419, 28.2, 5.989, 3.414, 6426.674, 21.2, 
  282.28, 10.39, 1.9, 20.6, 59.55, 0.53, 69.66, 0.645}, 
 {"IND", "Asia", "India", "2020-08-09", 2.215074*^6, 62064., 58768.429, 
  44386., 1007., 893., 1605.121, 44.974, 42.586, 32.164, 0.73, 0.647, 1.12, 
  "", "", "", "", "", "", "", "", 719364., 2.4106535*^7, 17.468, 0.521, 
  612101., 0.444, 0.096, 10.4, "samples tested", "", "", "", "", "", "", "", 
  "", "", 85.65, 1.380004385*^9, 450.419, 28.2, 5.989, 3.414, 6426.674, 21.2, 
  282.28, 10.39, 1.9, 20.6, 59.55, 0.53, 69.66, 0.645}, 
 {"IND", "Asia", "India", "2020-08-10", 2.268675*^6, 53601., 58990., 45257., 
  871., 902.714, 1643.962, 38.841, 42.746, 32.795, 0.631, 0.654, 1.11, "", 
  "", "", "", "", "", "", "", 477023., 2.4583558*^7, 17.814, 0.346, 625814., 
  0.453, 0.094, 10.6, "samples tested", "", "", "", "", "", "", "", "", "", 
  85.65, 1.380004385*^9, 450.419, 28.2, 5.989, 3.414, 6426.674, 21.2, 282.28, 
  10.39, 1.9, 20.6, 59.55, 0.53, 69.66, 0.645}, 
 {"IND", "Asia", "India", "2020-08-11", 2.329638*^6, 60963., 60197.714, 
  46091., 834., 899.429, 1688.138, 44.176, 43.621, 33.399, 0.604, 0.652, 
  1.11, "", "", "", "", "", "", "", "", 698290., 2.5281848*^7, 18.32, 0.506, 
  631014., 0.457, 0.095, 10.5, "samples tested", "", "", "", "", "", "", "", 
  "", "", 85.65, 1.380004385*^9, 450.419, 28.2, 5.989, 3.414, 6426.674, 21.2, 
  282.28, 10.39, 1.9, 20.6, 59.55, 0.53, 69.66, 0.645}, 
 {"IND", "Asia", "India", "2020-08-12", 2.396637*^6, 66999., 61728.714, 
  47033., 942., 904.857, 1736.688, 48.55, 44.731, 34.082, 0.683, 0.656, 1.1, 
  "", "", "", "", "", "", "", "", 733449., 2.6015297*^7, 18.852, 0.531, 
  647271., 0.469, 0.095, 10.5, "samples tested", "", "", "", "", "", "", "", 
  "", "", 85.65, 1.380004385*^9, 450.419, 28.2, 5.989, 3.414, 6426.674, 21.2, 
  282.28, 10.39, 1.9, 20.6, 59.55, 0.53, 69.66, 0.645}, 
 {"IND", "Asia", "India", "2020-08-13", 2.46119*^6, 64553., 62016.571, 
  48040., 1007., 922.143, 1783.465, 46.777, 44.939, 34.811, 0.73, 0.668, 1.1, 
  "", "", "", "", "", "", "", "", 830391., 2.6845688*^7, 19.453, 0.602, 
  670905., 0.486, 0.092, 10.8, "samples tested", "", "", "", "", "", "", "", 
  "", "", 85.65, 1.380004385*^9, 450.419, 28.2, 5.989, 3.414, 6426.674, 21.2, 
  282.28, 10.39, 1.9, 20.6, 59.55, 0.53, 69.66, 0.645}, 
 {"IND", "Asia", "India", "2020-08-14", 2.525922*^6, 64732., 62473., 49036., 
  996., 931.143, 1830.372, 46.907, 45.27, 35.533, 0.722, 0.675, 1.09, "", "", 
  "", "", "", "", "", "", 848728., 2.7694416*^7, 20.068, 0.615, 700860., 
  0.508, 0.089, 11.2, "samples tested", "", "", "", "", "", "", "", "", "", 
  85.65, 1.380004385*^9, 450.419, 28.2, 5.989, 3.414, 6426.674, 21.2, 282.28, 
  10.39, 1.9, 20.6, 59.55, 0.53, 69.66, 0.645}, 
 {"IND", "Asia", "India", "2020-08-15", 2.589952*^6, 64030., 62420.286, 
  49980., 944., 943., 1876.771, 46.398, 45.232, 36.217, 0.684, 0.683, 1.09, 
  "", "", "", "", "", "", "", "", 868679., 2.8563095*^7, 20.698, 0.629, 
  739418., 0.536, 0.084, 11.8, "samples tested", "", "", "", "", "", "", "", 
  "", "", 85.65, 1.380004385*^9, 450.419, 28.2, 5.989, 3.414, 6426.674, 21.2, 
  282.28, 10.39, 1.9, 20.6, 59.55, 0.53, 69.66, 0.645}, 
 {"IND", "Asia", "India", "2020-08-16", 2.647663*^6, 57711., 61798.429, 
  50921., 941., 933.571, 1918.59, 41.819, 44.781, 36.899, 0.682, 0.676, 1.08, 
  "", "", "", "", "", "", "", "", 746608., 2.9309703*^7, 21.239, 0.541, 
  743310., 0.539, 0.083, 12., "samples tested", "", "", "", "", "", "", "", 
  "", "", 85.65, 1.380004385*^9, 450.419, 28.2, 5.989, 3.414, 6426.674, 21.2, 
  282.28, 10.39, 1.9, 20.6, 59.55, 0.53, 69.66, 0.645}, 
 {"IND", "Asia", "India", "2020-08-17", 2.702681*^6, 55018., 62000.857, 
  51797., 876., 934.286, 1958.458, 39.868, 44.928, 37.534, 0.635, 0.677, 
  1.08, "", "", "", "", "", "", "", "", 731697., 3.00414*^7, 21.769, 0.53, 
  779692., 0.565, 0.08, 12.6, "samples tested", "", "", "", "", "", "", "", 
  "", "", 85.65, 1.380004385*^9, 450.419, 28.2, 5.989, 3.414, 6426.674, 21.2, 
  282.28, 10.39, 1.9, 20.6, 59.55, 0.53, 69.66, 0.645}, 
 {"IND", "Asia", "India", "2020-08-18", 2.767253*^6, 64572., 62516.429, 
  52888., 1091., 971., 2005.249, 46.791, 45.302, 38.325, 0.791, 0.704, 1.08, 
  "", "", "", "", "", "", "", "", 899864., 3.0941264*^7, 22.421, 0.652, 
  808488., 0.586, 0.077, 12.9, "samples tested", "", "", "", "", "", "", "", 
  "", "", 85.65, 1.380004385*^9, 450.419, 28.2, 5.989, 3.414, 6426.674, 21.2, 
  282.28, 10.39, 1.9, 20.6, 59.55, 0.53, 69.66, 0.645}, 
 {"IND", "Asia", "India", "2020-08-19", 2.836925*^6, 69672., 62898.286, 
  53866., 978., 976.143, 2055.736, 50.487, 45.578, 39.033, 0.709, 0.707, 
  1.08, "", "", "", "", "", "", "", "", 801518., 3.1742782*^7, 23.002, 0.581, 
  818212., 0.593, 0.077, 13., "samples tested", "", "", "", "", "", "", "", 
  "", "", 85.65, 1.380004385*^9, 450.419, 28.2, 5.989, 3.414, 6426.674, 21.2, 
  282.28, 10.39, 1.9, 20.6, 59.55, 0.53, 69.66, 0.645}, 
 {"IND", "Asia", "India", "2020-08-20", 2.905825*^6, 68900., 63519.286, 
  54849., 983., 972.714, 2105.664, 49.927, 46.028, 39.746, 0.712, 0.705, 
  1.08, "", "", "", "", "", "", "", "", 918470., 3.2661252*^7, 23.667, 0.666, 
  830795., 0.602, 0.076, 13.1, "samples tested", "", "", "", "", "", "", "", 
  "", "", 85.65, 1.380004385*^9, 450.419, 28.2, 5.989, 3.414, 6426.674, 21.2, 
  282.28, 10.39, 1.9, 20.6, 59.55, 0.53, 69.66, 0.645}, 
 {"IND", "Asia", "India", "2020-08-21", 2.975701*^6, 69876., 64254.143, 
  55794., 945., 965.429, 2156.298, 50.635, 46.561, 40.43, 0.685, 0.7, 1.08, 
  "", "", "", "", "", "", "", "", 805985., 3.3467237*^7, 24.252, 0.584, 
  824689., 0.598, 0.078, 12.8, "samples tested", "", "", "", "", "", "", "", 
  "", "", 85.65, 1.380004385*^9, 450.419, 28.2, 5.989, 3.414, 6426.674, 21.2, 
  282.28, 10.39, 1.9, 20.6, 59.55, 0.53, 69.66, 0.645}, 
 {"IND", "Asia", "India", "2020-08-22", 3.04494*^6, 69239., 64998.286, 
  56706., 912., 960.857, 2206.471, 50.173, 47.1, 41.091, 0.661, 0.696, 1.08, 
  "", "", "", "", "", "", "", "", 1.023836*^6, 3.4491073*^7, 24.993, 0.742, 
  846854., 0.614, 0.077, 13., "samples tested", "", "", "", "", "", "", "", 
  "", "", 85.65, 1.380004385*^9, 450.419, 28.2, 5.989, 3.414, 6426.674, 21.2, 
  282.28, 10.39, 1.9, 20.6, 59.55, 0.53, 69.66, 0.645}, 
 {"IND", "Asia", "India", "2020-08-23", 3.106348*^6, 61408., 65526.429, 
  57542., 836., 945.857, 2250.97, 44.498, 47.483, 41.697, 0.606, 0.685, 1.08, 
  "", "", "", "", "", "", "", "", 801147., 3.529222*^7, 25.574, 0.581, 
  854645., 0.619, 0.077, 13., "samples tested", "", "", "", "", "", "", "", 
  "", "", 85.65, 1.380004385*^9, 450.419, 28.2, 5.989, 3.414, 6426.674, 21.2, 
  282.28, 10.39, 1.9, 20.6, 59.55, 0.53, 69.66, 0.645}, 
 {"IND", "Asia", "India", "2020-08-24", 3.167323*^6, 60975., 66377.429, 
  58390., 848., 941.857, 2295.154, 44.185, 48.099, 42.311, 0.614, 0.683, 
  1.09, "", "", "", "", "", "", "", "", 609917., 3.5902137*^7, 26.016, 0.442, 
  837248., 0.607, 0.079, 12.6, "samples tested", "", "", "", "", "", "", "", 
  "", "", 85.65, 1.380004385*^9, 450.419, 28.2, 5.989, 3.414, 6426.674, 21.2, 
  282.28, 10.39, 1.9, 20.6, 59.55, 0.53, 69.66, 0.645}, 
 {"IND", "Asia", "India", "2020-08-25", 3.224547*^6, 57224., 65327.714, 
  59357., 967., 924.143, 2336.621, 41.467, 47.339, 43.012, 0.701, 0.67, 1.09, 
  "", "", "", "", "", "", "", "", 925383., 3.682752*^7, 26.687, 0.671, 
  840894., 0.609, 0.078, 12.9, "samples tested", "", "", "", "", "", "", "", 
  "", "", 85.65, 1.380004385*^9, 450.419, 28.2, 5.989, 3.414, 6426.674, 21.2, 
  282.28, 10.39, 1.9, 20.6, 59.55, 0.53, 69.66, 0.645}, 
 {"IND", "Asia", "India", "2020-08-26", 3.310234*^6, 85687., 67615.571, 
  60472., 1115., 943.714, 2398.713, 62.092, 48.997, 43.82, 0.808, 0.684, 1.1, 
  "", "", "", "", "", "", "", "", 823992., 3.7651512*^7, 27.284, 0.597, 
  844104., 0.612, 0.08, 12.5, "samples tested", "", "", "", "", "", "", "", 
  "", "", 85.65, 1.380004385*^9, 450.419, 28.2, 5.989, 3.414, 6426.674, 21.2, 
  282.28, 10.39, 1.9, 20.6, 59.55, 0.53, 69.66, 0.645}, 
 {"IND", "Asia", "India", "2020-08-27", 3.3875*^6, 77266., 68810.714, 61529., 
  1057., 954.286, 2454.702, 55.99, 49.863, 44.586, 0.766, 0.692, 1.1, "", "", 
  "", "", "", "", "", "", 924998., 3.857651*^7, 27.954, 0.67, 845037., 0.612, 
  0.081, 12.3, "samples tested", "", "", "", "", "", "", "", "", "", 85.65, 
  1.380004385*^9, 450.419, 28.2, 5.989, 3.414, 6426.674, 21.2, 282.28, 10.39, 
  1.9, 20.6, 59.55, 0.53, 69.66, 0.645}, {"IND", "Asia", "India", 
  "2020-08-28", 3.463972*^6, 76472., 69753., 62550., 1021., 965.143, 
  2510.117, 55.414, 50.545, 45.326, 0.74, 0.699, 1.1, "", "", "", "", "", "", 
  "", "", 901338., 3.9477848*^7, 28.607, 0.653, 858659., 0.622, 0.081, 12.3, 
  "samples tested", "", "", "", "", "", "", "", "", "", 85.65, 
  1.380004385*^9, 450.419, 28.2, 5.989, 3.414, 6426.674, 21.2, 282.28, 10.39, 
  1.9, 20.6, 59.55, 0.53, 69.66, 0.645}, {"IND", "Asia", "India", 
  "2020-08-29", 3.542733*^6, 78761., 71113.286, 63498., 948., 970.286, 
  2567.19, 57.073, 51.531, 46.013, 0.687, 0.703, 1.1, "", "", "", "", "", "", 
  "", "", 928761., 4.0406609*^7, 29.28, 0.673, 845077., 0.612, 0.084, 11.9, 
  "samples tested", "", "", "", "", "", "", "", "", "", 85.65, 
  1.380004385*^9, 450.419, 28.2, 5.989, 3.414, 6426.674, 21.2, 282.28, 10.39, 
  1.9, 20.6, 59.55, 0.53, 69.66, 0.645}, {"IND", "Asia", "India", 
  "2020-08-30", 3.621245*^6, 78512., 73556.714, 64469., 971., 989.571, 
  2624.082, 56.893, 53.302, 46.717, 0.704, 0.717, 1.1, "", "", "", "", "", 
  "", "", "", 1.055027*^6, 4.1461636*^7, 30.045, 0.765, 881345., 0.639, 
  0.083, 12., "samples tested", "", "", "", "", "", "", "", "", "", 85.65, 
  1.380004385*^9, 450.419, 28.2, 5.989, 3.414, 6426.674, 21.2, 282.28, 10.39, 
  1.9, 20.6, 59.55, 0.53, 69.66, 0.645}, {"IND", "Asia", "India", 
  "2020-08-31", 3.691166*^6, 69921., 74834.714, 65288., 819., 985.429, 
  2674.749, 50.667, 54.228, 47.31, 0.593, 0.714, 1.1, "", "", "", "", "", "", 
  "", "", 846278., 4.2307914*^7, 30.658, 0.613, 915111., 0.663, 0.082, 12.2, 
  "samples tested", "", "", "", "", "", "", "", "", "", 85.65, 
  1.380004385*^9, 450.419, 28.2, 5.989, 3.414, 6426.674, 21.2, 282.28, 10.39, 
  1.9, 20.6, 59.55, 0.53, 69.66, 0.645}, {"IND", "Asia", "India", 
  "2020-09-01", 3.769523*^6, 78357., 77853.714, 66333., 1045., 996.571, 
  2731.53, 56.78, 56.416, 48.067, 0.757, 0.722, 1.1, "", "", "", "", "", "", 
  "", "", 1.01692*^6, 4.3324834*^7, 31.395, 0.737, 928188., 0.673, 0.084, 
  11.9, "samples tested", "", "", "", "", "", "", "", "", "", 85.65, 
  1.380004385*^9, 450.419, 28.2, 5.989, 3.414, 6426.674, 21.2, 282.28, 10.39, 
  1.9, 20.6, 59.55, 0.53, 69.66, 0.645}, {"IND", "Asia", "India", 
  "2020-09-02", 3.853406*^6, 83883., 77596., 67376., 1043., 986.286, 
  2792.314, 60.785, 56.229, 48.823, 0.756, 0.715, 1.1, "", "", "", "", "", 
  "", "", "", 1.012367*^6, 4.4337201*^7, 32.128, 0.734, 955098., 0.692, 
  0.081, 12.3, "samples tested", "", "", "", "", "", "", "", "", "", 85.65, 
  1.380004385*^9, 450.419, 28.2, 5.989, 3.414, 6426.674, 21.2, 282.28, 10.39, 
  1.9, 20.6, 59.55, 0.53, 69.66, 0.645}, {"IND", "Asia", "India", 
  "2020-09-03", 3.936747*^6, 83341., 78463.857, 68472., 1096., 991.857, 
  2852.706, 60.392, 56.858, 49.617, 0.794, 0.719, 1.1, "", "", "", "", "", 
  "", "", "", 1.172179*^6, 4.550938*^7, 32.978, 0.849, 990410., 0.718, 0.079, 
  12.6, "samples tested", "", "", "", "", "", "", "", "", "", 85.65, 
  1.380004385*^9, 450.419, 28.2, 5.989, 3.414, 6426.674, 21.2, 282.28, 10.39, 
  1.9, 20.6, 59.55, 0.53, 69.66, 0.645}, {"IND", "Asia", "India", 
  "2020-09-04", 4.023179*^6, 86432., 79886.714, 69561., 1089., 1001.571, 
  2915.338, 62.632, 57.889, 50.406, 0.789, 0.726, 1.1, "", "", "", "", "", 
  "", "", "", 1.169765*^6, 4.6679145*^7, 33.825, 0.848, 1.028757*^6, 0.745, 
  0.078, 12.9, "samples tested", "", "", "", "", "", "", "", "", "", 85.65, 
  1.380004385*^9, 450.419, 28.2, 5.989, 3.414, 6426.674, 21.2, 282.28, 10.39, 
  1.9, 20.6, 59.55, 0.53, 69.66, 0.645}, {"IND", "Asia", "India", 
  "2020-09-05", 4.113811*^6, 90632., 81582.571, 70626., 1065., 1018.286, 
  2981.013, 65.675, 59.118, 51.178, 0.772, 0.738, 1.1, "", "", "", "", "", 
  "", "", "", 1.059346*^6, 4.7738491*^7, 34.593, 0.768, 1.047412*^6, 0.759, 
  0.078, 12.8, "samples tested", "", "", "", "", "", "", "", "", "", 85.65, 
  1.380004385*^9, 450.419, 28.2, 5.989, 3.414, 6426.674, 21.2, 282.28, 10.39, 
  1.9, 20.6, 59.55, 0.53, 69.66, 0.645}, {"IND", "Asia", "India", 
  "2020-09-06", 4.204613*^6, 90802., 83338.286, 71642., 1016., 1024.714, 
  3046.811, 65.798, 60.39, 51.914, 0.736, 0.743, 1.1, "", "", "", "", "", "", 
  "", "", 1.092654*^6, 4.8831145*^7, 35.385, 0.792, 1.052787*^6, 0.763, 
  0.079, 12.6, "samples tested", "", "", "", "", "", "", "", "", "", 85.65, 
  1.380004385*^9, 450.419, 28.2, 5.989, 3.414, 6426.674, 21.2, 282.28, 10.39, 
  1.9, 20.6, 59.55, 0.53, 69.66, 0.645}, {"IND", "Asia", "India", 
  "2020-09-07", 4.280422*^6, 75809., 84179.429, 72775., 1133., 1069.571, 
  3101.745, 54.934, 60.999, 52.735, 0.821, 0.775, 1.09, "", "", "", "", "", 
  "", "", "", 720362., 4.9551507*^7, 35.907, 0.522, 1.034799*^6, 0.75, 0.081, 
  12.3, "samples tested", "", "", "", "", "", "", "", "", "", 85.65, 
  1.380004385*^9, 450.419, 28.2, 5.989, 3.414, 6426.674, 21.2, 282.28, 10.39, 
  1.9, 20.6, 59.55, 0.53, 69.66, 0.645}, {"IND", "Asia", "India", 
  "2020-09-08", 4.370128*^6, 89706., 85800.714, 73890., 1115., 1079.571, 
  3166.749, 65.004, 62.174, 53.543, 0.808, 0.782, 1.09, "", "", "", "", "", 
  "", "", "", 1.098621*^6, 5.0650128*^7, 36.703, 0.796, 1.046471*^6, 0.758, 
  0.082, 12.2, "samples tested", "", "", "", "", "", "", "", "", "", 85.65, 
  1.380004385*^9, 450.419, 28.2, 5.989, 3.414, 6426.674, 21.2, 282.28, 10.39, 
  1.9, 20.6, 59.55, 0.53, 69.66, 0.645}, {"IND", "Asia", "India", 
  "2020-09-09", 4.465863*^6, 95735., 87493.857, 75062., 1172., 1098., 
  3236.122, 69.373, 63.401, 54.393, 0.849, 0.796, 1.08, "", "", "", "", "", 
  "", "", "", 1.154549*^6, 5.1804677*^7, 37.54, 0.837, 1.066782*^6, 0.773, 
  0.082, 12.2, "samples tested", "", "", "", "", "", "", "", "", "", 85.65, 
  1.380004385*^9, 450.419, 28.2, 5.989, 3.414, 6426.674, 21.2, 282.28, 10.39, 
  1.9, 20.6, 59.55, 0.53, 69.66, 0.645}, {"IND", "Asia", "India", 
  "2020-09-10", 4.562414*^6, 96551., 89381., 76271., 1209., 1114.143, 
  3306.087, 69.964, 64.769, 55.269, 0.876, 0.807, 1.08, "", "", "", "", "", 
  "", "", "", 1.129756*^6, 5.2934433*^7, 38.358, 0.819, 1.060722*^6, 0.769, 
  0.084, 11.9, "samples tested", "", "", "", "", "", "", "", "", "", 85.65, 
  1.380004385*^9, 450.419, 28.2, 5.989, 3.414, 6426.674, 21.2, 282.28, 10.39, 
  1.9, 20.6, 59.55, 0.53, 69.66, 0.645}, {"IND", "Asia", "India", 
  "2020-09-11", 4.659984*^6, 97570., 90972.143, 77472., 1201., 1130.143, 
  3376.789, 70.703, 65.922, 56.139, 0.87, 0.819, 1.07, "", "", "", "", "", 
  "", "", "", 1.163542*^6, 5.4097975*^7, 39.201, 0.843, 1.059833*^6, 0.768, 
  0.086, 11.7, "samples tested", "", "", "", "", "", "", "", "", "", 85.65, 
  1.380004385*^9, 450.419, 28.2, 5.989, 3.414, 6426.674, 21.2, 282.28, 10.39, 
  1.9, 20.6, 59.55, 0.53, 69.66, 0.645}, {"IND", "Asia", "India", 
  "2020-09-12", 4.754356*^6, 94372., 91506.429, 78586., 1114., 1137.143, 
  3445.175, 68.385, 66.309, 56.946, 0.807, 0.824, 1.06, "", "", "", "", "", 
  "", "", "", 1.091251*^6, 5.5189226*^7, 39.992, 0.791, 1.064391*^6, 0.771, 
  0.086, 11.6, "samples tested", "", "", "", "", "", "", "", "", "", 85.65, 
  1.380004385*^9, 450.419, 28.2, 5.989, 3.414, 6426.674, 21.2, 282.28, 10.39, 
  1.9, 20.6, 59.55, 0.53, 69.66, 0.645}, {"IND", "Asia", "India", 
  "2020-09-13", 4.846427*^6, 92071., 91687.714, 79722., 1136., 1154.286, 
  3511.892, 66.718, 66.44, 57.769, 0.823, 0.836, 1.06, "", "", "", "", "", 
  "", "", "", 1.071702*^6, 5.6260928*^7, 40.769, 0.777, 1.061398*^6, 0.769, 
  0.086, 11.6, "samples tested", "", "", "", "", "", "", "", "", "", 85.65, 
  1.380004385*^9, 450.419, 28.2, 5.989, 3.414, 6426.674, 21.2, 282.28, 10.39, 
  1.9, 20.6, 59.55, 0.53, 69.66, 0.645}, {"IND", "Asia", "India", 
  "2020-09-14", 4.930236*^6, 83809., 92830.571, 80776., 1054., 1143., 
  3572.623, 60.731, 67.268, 58.533, 0.764, 0.828, 1.05, "", "", "", "", "", 
  "", "", "", 978500., 5.7239428*^7, 41.478, 0.709, 1.098274*^6, 0.796, 
  0.085, 11.8, "samples tested", "", "", "", "", "", "", "", "", "", 85.65, 
  1.380004385*^9, 450.419, 28.2, 5.989, 3.414, 6426.674, 21.2, 282.28, 10.39, 
  1.9, 20.6, 59.55, 0.53, 69.66, 0.645}, {"IND", "Asia", "India", 
  "2020-09-15", 5.020359*^6, 90123., 92890.143, 82066., 1290., 1168., 
  3637.93, 65.306, 67.311, 59.468, 0.935, 0.846, 1.04, "", "", "", "", "", 
  "", "", "", 1.072845*^6, 5.8312273*^7, 42.255, 0.777, 1.094592*^6, 0.793, 
  0.085, 11.8, "samples tested", "", "", "", "", "", "", "", "", "", 85.65, 
  1.380004385*^9, 450.419, 28.2, 5.989, 3.414, 6426.674, 21.2, 282.28, 10.39, 
  1.9, 20.6, 59.55, 0.53, 69.66, 0.645}, {"IND", "Asia", "India", 
  "2020-09-16", 5.118253*^6, 97894., 93198.571, 83198., 1132., 1162.286, 
  3708.867, 70.937, 67.535, 60.288, 0.82, 0.842, 1.03, "", "", "", "", "", 
  "", "", "", 1.116842*^6, 5.9429115*^7, 43.064, 0.809, 1.089205*^6, 0.789, 
  0.086, 11.7, "samples tested", "", "", "", "", "", "", "", "", "", 85.65, 
  1.380004385*^9, 450.419, 28.2, 5.989, 3.414, 6426.674, 21.2, 282.28, 10.39, 
  1.9, 20.6, 59.55, 0.53, 69.66, 0.645}, {"IND", "Asia", "India", 
  "2020-09-17", 5.214677*^6, 96424., 93180.429, 84372., 1174., 1157.286, 
  3778.739, 69.872, 67.522, 61.139, 0.851, 0.839, 1.02, "", "", "", "", "", 
  "", "", "", 1.136613*^6, 6.0565728*^7, 43.888, 0.824, 1.090185*^6, 0.79, 
  0.085, 11.7, "samples tested", "", "", "", "", "", "", "", "", "", 85.65, 
  1.380004385*^9, 450.419, 28.2, 5.989, 3.414, 6426.674, 21.2, 282.28, 10.39, 
  1.9, 20.6, 59.55, 0.53, 69.66, 0.645}, {"IND", "Asia", "India", 
  "2020-09-18", 5.308014*^6, 93337., 92575.714, 85619., 1247., 1163.857, 
  3846.375, 67.635, 67.084, 62.043, 0.904, 0.843, 1.01, "", "", "", "", "", 
  "", "", "", 1.006615*^6, 6.1572343*^7, 44.617, 0.729, 1.067767*^6, 0.774, 
  0.087, 11.5, "samples tested", "", "", "", "", "", "", "", "", "", 85.65, 
  1.380004385*^9, 450.419, 28.2, 5.989, 3.414, 6426.674, 21.2, 282.28, 10.39, 
  1.9, 20.6, 59.55, 0.53, 69.66, 0.645}, {"IND", "Asia", "India", 
  "2020-09-19", 5.400619*^6, 92605., 92323.286, 86752., 1133., 1166.571, 
  3913.48, 67.105, 66.901, 62.864, 0.821, 0.845, 1., "", "", "", "", "", "", 
  "", "", 881911., 6.2454254*^7, 45.257, 0.639, 1.037861*^6, 0.752, 0.089, 
  11.2, "samples tested", "", "", "", "", "", "", "", "", "", 85.65, 
  1.380004385*^9, 450.419, 28.2, 5.989, 3.414, 6426.674, 21.2, 282.28, 10.39, 
  1.9, 20.6, 59.55, 0.53, 69.66, 0.645}, {"IND", "Asia", "India", 
  "2020-09-20", 5.48758*^6, 86961., 91593.286, 87882., 1130., 1165.714, 
  3976.495, 63.015, 66.372, 63.682, 0.819, 0.845, 1., "", "", "", "", "", "", 
  "", "", 1.206806*^6, 6.366106*^7, 46.131, 0.874, 1.057162*^6, 0.766, 0.087, 
  11.5, "samples tested", "", "", "", "", "", "", "", "", "", 85.65, 
  1.380004385*^9, 450.419, 28.2, 5.989, 3.414, 6426.674, 21.2, 282.28, 10.39, 
  1.9, 20.6, 59.55, 0.53, 69.66, 0.645}, {"IND", "Asia", "India", 
  "2020-09-21", 5.562663*^6, 75083., 90346.714, 88935., 1053., 1165.571, 
  4030.902, 54.408, 65.468, 64.445, 0.763, 0.845, 0.99, "", "", "", "", "", 
  "", "", "", 731534., 6.4392594*^7, 46.661, 0.53, 1.021881*^6, 0.74, 0.088, 
  11.3, "samples tested", "", "", "", "", "", "", "", "", "", 83.8, 
  1.380004385*^9, 450.419, 28.2, 5.989, 3.414, 6426.674, 21.2, 282.28, 10.39, 
  1.9, 20.6, 59.55, 0.53, 69.66, 0.645}, {"IND", "Asia", "India", 
  "2020-09-22", 5.64601*^6, 83347., 89378.714, 90020., 1085., 1136.286, 
  4091.299, 60.396, 64.767, 65.232, 0.786, 0.823, 0.98, "", "", "", "", "", 
  "", "", "", 933185., 6.5325779*^7, 47.337, 0.676, 1.001929*^6, 0.726, 
  0.089, 11.2, "samples tested", "", "", "", "", "", "", "", "", "", 83.8, 
  1.380004385*^9, 450.419, 28.2, 5.989, 3.414, 6426.674, 21.2, 282.28, 10.39, 
  1.9, 20.6, 59.55, 0.53, 69.66, 0.645}, {"IND", "Asia", "India", 
  "2020-09-23", 5.732518*^6, 86508., 87752.143, 91149., 1129., 1135.857, 
  4153.985, 62.687, 63.588, 66.05, 0.818, 0.823, 0.98, "", "", "", "", "", 
  "", "", "", 953683., 6.6279462*^7, 48.028, 0.691, 978621., 0.709, 0.09, 
  11.2, "samples tested", "", "", "", "", "", "", "", "", "", 83.8, 
  1.380004385*^9, 450.419, 28.2, 5.989, 3.414, 6426.674, 21.2, 282.28, 10.39, 
  1.9, 20.6, 59.55, 0.53, 69.66, 0.645}, {"IND", "Asia", "India", 
  "2020-09-24", 5.81857*^6, 86052., 86270.429, 92290., 1141., 1131.143, 
  4216.342, 62.356, 62.515, 66.877, 0.827, 0.82, 0.97, "", "", "", "", "", 
  "", "", "", 1.156569*^6, 6.7436031*^7, 48.867, 0.838, 981472., 0.711, 
  0.088, 11.4, "samples tested", "", "", "", "", "", "", "", "", "", 83.8, 
  1.380004385*^9, 450.419, 28.2, 5.989, 3.414, 6426.674, 21.2, 282.28, 10.39, 
  1.9, 20.6, 59.55, 0.53, 69.66, 0.645}, {"IND", "Asia", "India", 
  "2020-09-25", 5.903932*^6, 85362., 85131.143, 93379., 1089., 1108.571, 
  4278.198, 61.856, 61.689, 67.666, 0.789, 0.803, 0.97, "", "", "", "", "", 
  "", "", "", 1.492409*^6, 6.892844*^7, 49.948, 1.081, 1.050871*^6, 0.761, 
  0.081, 12.3, "samples tested", "", "", "", "", "", "", "", "", "", 83.8, 
  1.380004385*^9, 450.419, 28.2, 5.989, 3.414, 6426.674, 21.2, 282.28, 10.39, 
  1.9, 20.6, 59.55, 0.53, 69.66, 0.645}, {"IND", "Asia", "India", 
  "2020-09-26", 5.992532*^6, 88600., 84559., 94503., 1124., 1107.286, 
  4342.401, 64.203, 61.274, 68.48, 0.814, 0.802, 0.96, "", "", "", "", "", 
  "", "", "", 1.341535*^6, 7.0269975*^7, 50.92, 0.972, 1.116532*^6, 0.809, 
  0.076, 13.2, "samples tested", "", "", "", "", "", "", "", "", "", 83.8, 
  1.380004385*^9, 450.419, 28.2, 5.989, 3.414, 6426.674, 21.2, 282.28, 10.39, 
  1.9, 20.6, 59.55, 0.53, 69.66, 0.645}, {"IND", "Asia", "India", 
  "2020-09-27", 6.074702*^6, 82170., 83874.571, 95542., 1039., 1094.286, 
  4401.944, 59.543, 60.778, 69.233, 0.753, 0.793, 0.96, "", "", "", "", "", 
  "", "", "", 987861., 7.1257836*^7, 51.636, 0.716, 1.085254*^6, 0.786, 
  0.077, 12.9, "samples tested", "", "", "", "", "", "", "", "", "", 83.8, 
  1.380004385*^9, 450.419, 28.2, 5.989, 3.414, 6426.674, 21.2, 282.28, 10.39, 
  1.9, 20.6, 59.55, 0.53, 69.66, 0.645}, {"IND", "Asia", "India", 
  "2020-09-28", 6.145291*^6, 70589., 83232.571, 96318., 776., 1054.714, 
  4453.095, 51.151, 60.313, 69.795, 0.562, 0.764, 0.96, "", "", "", "", "", 
  "", "", "", 709394., 7.196723*^7, 52.15, 0.514, 1.082091*^6, 0.784, 0.077, 
  13., "samples tested", "", "", "", "", "", "", "", "", "", 83.8, 
  1.380004385*^9, 450.419, 28.2, 5.989, 3.414, 6426.674, 21.2, 282.28, 10.39, 
  1.9, 20.6, 59.55, 0.53, 69.66, 0.645}, {"IND", "Asia", "India", 
  "2020-09-29", 6.225763*^6, 80472., 82821.857, 97497., 1179., 1068.143, 
  4511.408, 58.313, 60.016, 70.65, 0.854, 0.774, 0.95, "", "", "", "", "", 
  "", "", "", 1.142811*^6, 7.3110041*^7, 52.978, 0.828, 1.112037*^6, 0.806, 
  0.074, 13.4, "samples tested", "", "", "", "", "", "", "", "", "", 83.8, 
  1.380004385*^9, 450.419, 28.2, 5.989, 3.414, 6426.674, 21.2, 282.28, 10.39, 
  1.9, 20.6, 59.55, 0.53, 69.66, 0.645}, {"IND", "Asia", "India", 
  "2020-09-30", 6.312584*^6, 86821., 82866.571, 98678., 1181., 1075.571, 
  4574.322, 62.914, 60.048, 71.506, 0.856, 0.779, 0.94, "", "", "", "", "", 
  "", "", "", 1.086688*^6, 7.4196729*^7, 53.766, 0.787, 1.131038*^6, 0.82, 
  0.073, 13.6, "samples tested", "", "", "", "", "", "", "", "", "", 83.8, 
  1.380004385*^9, 450.419, 28.2, 5.989, 3.414, 6426.674, 21.2, 282.28, 10.39, 
  1.9, 20.6, 59.55, 0.53, 69.66, 0.645}, {"IND", "Asia", "India", 
  "2020-10-01", 6.394068*^6, 81484., 82214., 99773., 1095., 1069., 4633.368, 
  59.046, 59.575, 72.299, 0.793, 0.775, 0.94, "", "", "", "", "", "", "", "", 
  1.423052*^6, 7.5619781*^7, 54.797, 1.031, 1.169107*^6, 0.847, 0.07, 14.2, 
  "samples tested", "", "", "", "", "", "", "", "", "", 73.61, 
  1.380004385*^9, 450.419, 28.2, 5.989, 3.414, 6426.674, 21.2, 282.28, 10.39, 
  1.9, 20.6, 59.55, 0.53, 69.66, 0.645}, {"IND", "Asia", "India", 
  "2020-10-02", 6.473544*^6, 79476., 81373.143, 100842., 1069., 1066.143, 
  4690.959, 57.591, 58.966, 73.074, 0.775, 0.773, 0.93, "", "", "", "", "", 
  "", "", "", 1.097947*^6, 7.6717728*^7, 55.592, 0.796, 1.112755*^6, 0.806, 
  0.073, 13.7, "samples tested", "", "", "", "", "", "", "", "", "", 73.61, 
  1.380004385*^9, 450.419, 28.2, 5.989, 3.414, 6426.674, 21.2, 282.28, 10.39, 
  1.9, 20.6, 59.55, 0.53, 69.66, 0.645}, {"IND", "Asia", "India", 
  "2020-10-03", 6.549373*^6, 75829., 79548.714, 101782., 940., 1039.857, 
  4745.907, 54.948, 57.644, 73.755, 0.681, 0.754, 0.93, "", "", "", "", "", 
  "", "", "", 1.132675*^6, 7.7850403*^7, 56.413, 0.821, 1.082918*^6, 0.785, 
  0.073, 13.6, "samples tested", "", "", "", "", "", "", "", "", "", 73.61, 
  1.380004385*^9, 450.419, 28.2, 5.989, 3.414, 6426.674, 21.2, 282.28, 10.39, 
  1.9, 20.6, 59.55, 0.53, 69.66, 0.645}, {"IND", "Asia", "India", 
  "2020-10-04", 6.623815*^6, 74442., 78444.714, 102685., 903., 1020.429, 
  4799.851, 53.943, 56.844, 74.409, 0.654, 0.739, 0.93, "", "", "", "", "", 
  "", "", "", 1.142131*^6, 7.8992534*^7, 57.241, 0.828, 1.104957*^6, 0.801, 
  0.071, 14.1, "samples tested", "", "", "", "", "", "", "", "", "", 73.61, 
  1.380004385*^9, 450.419, 28.2, 5.989, 3.414, 6426.674, 21.2, 282.28, 10.39, 
  1.9, 20.6, 59.55, 0.53, 69.66, 0.645}, {"IND", "Asia", "India", 
  "2020-10-05", 6.685082*^6, 61267., 77113., 103569., 884., 1035.857, 
  4844.247, 44.396, 55.879, 75.05, 0.641, 0.751, 0.92, "", "", "", "", "", 
  "", "", "", 989860., 7.9982394*^7, 57.958, 0.717, 1.145023*^6, 0.83, 0.067, 
  14.8, "samples tested", "", "", "", "", "", "", "", "", "", 73.61, 
  1.380004385*^9, 450.419, 28.2, 5.989, 3.414, 6426.674, 21.2, 282.28, 10.39, 
  1.9, 20.6, 59.55, 0.53, 69.66, 0.645}, {"IND", "Asia", "India", 
  "2020-10-06", 6.757131*^6, 72049., 75909.714, 104555., 986., 1008.286, 
  4896.456, 52.209, 55.007, 75.764, 0.714, 0.731, 0.92, "", "", "", "", "", 
  "", "", "", 1.089403*^6, 8.1071797*^7, 58.747, 0.789, 1.137394*^6, 0.824, 
  0.067, 15., "samples tested", "", "", "", "", "", "", "", "", "", 73.61, 
  1.380004385*^9, 450.419, 28.2, 5.989, 3.414, 6426.674, 21.2, 282.28, 10.39, 
  1.9, 20.6, 59.55, 0.53, 69.66, 0.645}, {"IND", "Asia", "India", 
  "2020-10-07", 6.835655*^6, 78524., 74724.429, 105526., 971., 978.286, 
  4953.357, 56.901, 54.148, 76.468, 0.704, 0.709, 0.92, "", "", "", "", "", 
  "", "", "", 1.199857*^6, 8.2271654*^7, 59.617, 0.869, 1.153561*^6, 0.836, 
  0.065, 15.4, "samples tested", "", "", "", "", "", "", "", "", "", 73.61, 
  1.380004385*^9, 450.419, 28.2, 5.989, 3.414, 6426.674, 21.2, 282.28, 10.39, 
  1.9, 20.6, 59.55, 0.53, 69.66, 0.645}, {"IND", "Asia", "India", 
  "2020-10-08", 6.906151*^6, 70496., 73154.714, 106490., 964., 959.571, 
  5004.441, 51.084, 53.01, 77.166, 0.699, 0.695, 0.91, "", "", "", "", "", 
  "", "", "", 1.194321*^6, 8.3465975*^7, 60.482, 0.865, 1.120885*^6, 0.812, 
  0.065, 15.3, "samples tested", "", "", "", "", "", "", "", "", "", 73.61, 
  1.380004385*^9, 450.419, 28.2, 5.989, 3.414, 6426.674, 21.2, 282.28, 10.39, 
  1.9, 20.6, 59.55, 0.53, 69.66, 0.645}, {"IND", "Asia", "India", 
  "2020-10-09", 6.979423*^6, 73272., 72268.429, 107416., 926., 939.143, 
  5057.537, 53.095, 52.368, 77.837, 0.671, 0.681, 0.91, "", "", "", "", "", 
  "", "", "", 1.168705*^6, 8.463468*^7, 61.329, 0.847, 1.130993*^6, 0.82, 
  0.064, 15.6, "samples tested", "", "", "", "", "", "", "", "", "", 73.61, 
  1.380004385*^9, 450.419, 28.2, 5.989, 3.414, 6426.674, 21.2, 282.28, 10.39, 
  1.9, 20.6, 59.55, 0.53, 69.66, 0.645}, {"IND", "Asia", "India", 
  "2020-10-10", 7.053806*^6, 74383., 72061.857, 108334., 918., 936., 
  5111.437, 53.901, 52.219, 78.503, 0.665, 0.678, 0.91, "", "", "", "", "", 
  "", "", "", 1.164018*^6, 8.5798698*^7, 62.173, 0.843, 1.135471*^6, 0.823, 
  0.063, 15.8, "samples tested", "", "", "", "", "", "", "", "", "", 73.61, 
  1.380004385*^9, 450.419, 28.2, 5.989, 3.414, 6426.674, 21.2, 282.28, 10.39, 
  1.9, 20.6, 59.55, 0.53, 69.66, 0.645}, {"IND", "Asia", "India", 
  "2020-10-11", 7.120538*^6, 66732., 70960.429, 109150., 816., 923.571, 
  5159.794, 48.356, 51.42, 79.094, 0.591, 0.669, 0.9, "", "", "", "", "", "", 
  "", "", 1.078544*^6, 8.6877242*^7, 62.954, 0.782, 1.126387*^6, 0.816, 
  0.063, 15.9, "samples tested", "", "", "", "", "", "", "", "", "", 73.61, 
  1.380004385*^9, 450.419, 28.2, 5.989, 3.414, 6426.674, 21.2, 282.28, 10.39, 
  1.9, 20.6, 59.55, 0.53, 69.66, 0.645}, {"IND", "Asia", "India", 
  "2020-10-12", 7.17588*^6, 55342., 70114., 109856., 706., 898.143, 5199.897, 
  40.103, 50.807, 79.606, 0.512, 0.651, 0.9, "", "", "", "", "", "", "", "", 
  994851., 8.7872093*^7, 63.675, 0.721, 1.1271*^6, 0.817, 0.062, 16.1, 
  "samples tested", "", "", "", "", "", "", "", "", "", 73.61, 
  1.380004385*^9, 450.419, 28.2, 5.989, 3.414, 6426.674, 21.2, 282.28, 10.39, 
  1.9, 20.6, 59.55, 0.53, 69.66, 0.645}, {"IND", "Asia", "India", 
  "2020-10-13", 7.239389*^6, 63509., 68894., 110586., 730., 861.571, 
  5245.917, 46.021, 49.923, 80.135, 0.529, 0.624, 0.89, "", "", "", "", "", 
  "", "", "", 1.073014*^6, 8.8945107*^7, 64.453, 0.778, 1.124759*^6, 0.815, 
  0.061, 16.3, "samples tested", "", "", "", "", "", "", "", "", "", 73.61, 
  1.380004385*^9, 450.419, 28.2, 5.989, 3.414, 6426.674, 21.2, 282.28, 10.39, 
  1.9, 20.6, 59.55, 0.53, 69.66, 0.645}, {"IND", "Asia", "India", 
  "2020-10-14", 7.307097*^6, 67708., 67348.857, 111266., 680., 820., 
  5294.981, 49.064, 48.803, 80.627, 0.493, 0.594, 0.89, "", "", "", "", "", 
  "", "", "", 1.145015*^6, 9.0090122*^7, 65.282, 0.83, 1.116924*^6, 0.809, 
  0.06, 16.6, "samples tested", "", "", "", "", "", "", "", "", "", 73.61, 
  1.380004385*^9, 450.419, 28.2, 5.989, 3.414, 6426.674, 21.2, 282.28, 10.39, 
  1.9, 20.6, 59.55, 0.53, 69.66, 0.645}, {"IND", "Asia", "India", 
  "2020-10-15", 7.370468*^6, 63371., 66331., 112161., 895., 810.143, 
  5340.902, 45.921, 48.066, 81.276, 0.649, 0.587, 0.88, "", "", "", "", "", 
  "", "", "", 1.136183*^6, 9.1226305*^7, 66.106, 0.823, 1.108619*^6, 0.803, 
  0.06, 16.7, "samples tested", "", "", "", "", "", "", "", "", "", 64.35, 
  1.380004385*^9, 450.419, 28.2, 5.989, 3.414, 6426.674, 21.2, 282.28, 10.39, 
  1.9, 20.6, 59.55, 0.53, 69.66, 0.645}, {"IND", "Asia", "India", 
  "2020-10-16", 7.43268*^6, 62212., 64751., 112998., 837., 797.429, 5385.983, 
  45.081, 46.921, 81.882, 0.607, 0.578, 0.88, "", "", "", "", "", "", "", "", 
  1.028622*^6, 9.2254927*^7, 66.851, 0.745, 1.088607*^6, 0.789, 0.059, 16.8, 
  "samples tested", "", "", "", "", "", "", "", "", "", 64.35, 
  1.380004385*^9, 450.419, 28.2, 5.989, 3.414, 6426.674, 21.2, 282.28, 10.39, 
  1.9, 20.6, 59.55, 0.53, 69.66, 0.645}, {"IND", "Asia", "India", 
  "2020-10-17", 7.494551*^6, 61871., 62963.571, 114031., 1033., 813.857, 
  5430.817, 44.834, 45.626, 82.631, 0.749, 0.59, 0.88, "", "", "", "", "", 
  "", "", "", 999090., 9.3254017*^7, 67.575, 0.724, 1.065046*^6, 0.772, 
  0.059, 16.9, "samples tested", "", "", "", "", "", "", "", "", "", 64.35, 
  1.380004385*^9, 450.419, 28.2, 5.989, 3.414, 6426.674, 21.2, 282.28, 10.39, 
  1.9, 20.6, 59.55, 0.53, 69.66, 0.645}, {"IND", "Asia", "India", 
  "2020-10-18", 7.550273*^6, 55722., 61390.714, 114610., 579., 780., 
  5471.195, 40.378, 44.486, 83.05, 0.42, 0.565, 0.88, "", "", "", "", "", "", 
  "", "", 970173., 9.422419*^7, 68.278, 0.703, 1.049564*^6, 0.761, 0.058, 
  17.1, "samples tested", "", "", "", "", "", "", "", "", "", 64.35, 
  1.380004385*^9, 450.419, 28.2, 5.989, 3.414, 6426.674, 21.2, 282.28, 10.39, 
  1.9, 20.6, 59.55, 0.53, 69.66, 0.645}, {"IND", "Asia", "India", 
  "2020-10-19", 7.597063*^6, 46790., 60169., 115197., 587., 763., 5505.101, 
  33.906, 43.601, 83.476, 0.425, 0.553, 0.87, "", "", "", "", "", "", "", "", 
  859786., 9.5083976*^7, 68.901, 0.623, 1.030269*^6, 0.747, 0.058, 17.1, 
  "samples tested", "", "", "", "", "", "", "", "", "", 64.35, 
  1.380004385*^9, 450.419, 28.2, 5.989, 3.414, 6426.674, 21.2, 282.28, 10.39, 
  1.9, 20.6, 59.55, 0.53, 69.66, 0.645}, {"IND", "Asia", "India", 
  "2020-10-20", 7.651107*^6, 54044., 58816.857, 115914., 717., 761.143, 
  5544.263, 39.162, 42.621, 83.995, 0.52, 0.552, 0.87, "", "", "", "", "", 
  "", "", "", 1.032795*^6, 9.6116771*^7, 69.65, 0.748, 1.024523*^6, 0.742, 
  0.057, 17.4, "samples tested", "", "", "", "", "", "", "", "", "", 64.35, 
  1.380004385*^9, 450.419, 28.2, 5.989, 3.414, 6426.674, 21.2, 282.28, 10.39, 
  1.9, 20.6, 59.55, 0.53, 69.66, 0.645}, {"IND", "Asia", "India", 
  "2020-10-21", 7.706946*^6, 55839., 57121.286, 116616., 702., 764.286, 
  5584.726, 40.463, 41.392, 84.504, 0.509, 0.554, 0.87, "", "", "", "", "", 
  "", "", "", 1.083608*^6, 9.7200379*^7, 70.435, 0.785, 1.015751*^6, 0.736, 
  0.056, 17.8, "samples tested", "", "", "", "", "", "", "", "", "", 64.35, 
  1.380004385*^9, 450.419, 28.2, 5.989, 3.414, 6426.674, 21.2, 282.28, 10.39, 
  1.9, 20.6, 59.55, 0.53, 69.66, 0.645}, {"IND", "Asia", "India", 
  "2020-10-22", 7.761312*^6, 54366., 55834.857, 117306., 690., 735., 
  5624.121, 39.396, 40.46, 85.004, 0.5, 0.533, 0.87, "", "", "", "", "", "", 
  "", "", 1.469984*^6, 9.8670363*^7, 71.5, 1.065, 1.063437*^6, 0.771, 0.053, 
  19., "samples tested", "", "", "", "", "", "", "", "", "", 64.35, 
  1.380004385*^9, 450.419, 28.2, 5.989, 3.414, 6426.674, 21.2, 282.28, 10.39, 
  1.9, 20.6, 59.55, 0.53, 69.66, 0.645}, {"IND", "Asia", "India", 
  "2020-10-23", 7.814682*^6, 53370., 54571.714, 117956., 650., 708.286, 
  5662.795, 38.674, 39.545, 85.475, 0.471, 0.513, 0.87, "", "", "", "", "", 
  "", "", "", 1.442722*^6, 1.00113085*^8, 72.545, 1.045, 1.122594*^6, 0.813, 
  0.049, 20.6, "samples tested", "", "", "", "", "", "", "", "", "", 64.35, 
  1.380004385*^9, 450.419, 28.2, 5.989, 3.414, 6426.674, 21.2, 282.28, 10.39, 
  1.9, 20.6, 59.55, 0.53, 69.66, 0.645}, {"IND", "Asia", "India", 
  "2020-10-24", 7.864811*^6, 50129., 52894.286, 118534., 578., 643.286, 
  5699.12, 36.325, 38.329, 85.894, 0.419, 0.466, 0.87, "", "", "", "", "", 
  "", "", "", 1.269479*^6, 1.01382564*^8, 73.465, 0.92, 1.161221*^6, 0.841, 
  0.046, 22., "samples tested", "", "", "", "", "", "", "", "", "", 64.35, 
  1.380004385*^9, 450.419, 28.2, 5.989, 3.414, 6426.674, 21.2, 282.28, 10.39, 
  1.9, 20.6, 59.55, 0.53, 69.66, 0.645}, {"IND", "Asia", "India", 
  "2020-10-25", 7.909959*^6, 45148., 51383.714, 119014., 480., 629.143, 
  5731.836, 32.716, 37.234, 86.242, 0.348, 0.456, 0.87, "", "", "", "", "", 
  "", "", "", 1.140905*^6, 1.02523469*^8, 74.292, 0.827, 1.185611*^6, 0.859, 
  0.043, 23.1, "samples tested", "", "", "", "", "", "", "", "", "", 64.35, 
  1.380004385*^9, 450.419, 28.2, 5.989, 3.414, 6426.674, 21.2, 282.28, 10.39, 
  1.9, 20.6, 59.55, 0.53, 69.66, 0.645}, {"IND", "Asia", "India", 
  "2020-10-26", 7.946429*^6, 36470., 49909.429, 119502., 488., 615., 
  5758.264, 26.427, 36.166, 86.595, 0.354, 0.446, 0.88, "", "", "", "", "", 
  "", "", "", 939309., 1.03462778*^8, 74.973, 0.681, 1.196972*^6, 0.867, 
  0.042, 24., "samples tested", "", "", "", "", "", "", "", "", "", 64.35, 
  1.380004385*^9, 450.419, 28.2, 5.989, 3.414, 6426.674, 21.2, 282.28, 10.39, 
  1.9, 20.6, 59.55, 0.53, 69.66, 0.645}, {"IND", "Asia", "India", 
  "2020-10-27", 7.990322*^6, 43893., 48459.286, 120010., 508., 585.143, 
  5790.07, 31.806, 35.115, 86.963, 0.368, 0.424, 0.88, "", "", "", "", "", 
  "", "", "", 958116., 1.04420894*^8, 75.667, 0.694, 1.186303*^6, 0.86, 
  0.041, 24.5, "samples tested", "", "", "", "", "", "", "", "", "", 61.57, 
  1.380004385*^9, 450.419, 28.2, 5.989, 3.414, 6426.674, 21.2, 282.28, 10.39, 
  1.9, 20.6, 59.55, 0.53, 69.66, 0.645}, {"IND", "Asia", "India", 
  "2020-10-28", 8.040203*^6, 49881., 47608.143, 120527., 517., 558.714, 
  5826.216, 36.146, 34.499, 87.338, 0.375, 0.405, 0.89, "", "", "", "", "", 
  "", "", "", 1.066786*^6, 1.0548768*^8, 76.44, 0.773, 1.1839*^6, 0.858, 
  0.04, 24.9, "samples tested", "", "", "", "", "", "", "", "", "", 61.57, 
  1.380004385*^9, 450.419, 28.2, 5.989, 3.414, 6426.674, 21.2, 282.28, 10.39, 
  1.9, 20.6, 59.55, 0.53, 69.66, 0.645}, {"IND", "Asia", "India", 
  "2020-10-29", 8.088851*^6, 48648., 46791.286, 121090., 563., 540.571, 
  5861.468, 35.252, 33.907, 87.746, 0.408, 0.392, 0.89, "", "", "", "", "", 
  "", "", "", 1.07576*^6, 1.0656344*^8, 77.22, 0.78, 1.127582*^6, 0.817, 
  0.041, 24.1, "samples tested", "", "", "", "", "", "", "", "", "", 61.57, 
  1.380004385*^9, 450.419, 28.2, 5.989, 3.414, 6426.674, 21.2, 282.28, 10.39, 
  1.9, 20.6, 59.55, 0.53, 69.66, 0.645}, {"IND", "Asia", "India", 
  "2020-10-30", 8.137119*^6, 48268., 46062.429, 121641., 551., 526.429, 
  5896.444, 34.977, 33.378, 88.145, 0.399, 0.381, 0.9, "", "", "", "", "", 
  "", "", "", 1.164648*^6, 1.07728088*^8, 78.064, 0.844, 1.087858*^6, 0.788, 
  0.042, 23.6, "samples tested", "", "", "", "", "", "", "", "", "", 61.57, 
  1.380004385*^9, 450.419, 28.2, 5.989, 3.414, 6426.674, 21.2, 282.28, 10.39, 
  1.9, 20.6, 59.55, 0.53, 69.66, 0.645}, {"IND", "Asia", "India", 
  "2020-10-31", 8.184082*^6, 46963., 45610.143, 122111., 470., 511., 
  5930.475, 34.031, 33.051, 88.486, 0.341, 0.37, 0.91, "", "", "", "", "", 
  "", "", "", 1.067976*^6, 1.08796064*^8, 78.837, 0.774, 1.059071*^6, 0.767, 
  0.043, 23.2, "samples tested", "", "", "", "", "", "", "", "", "", 61.57, 
  1.380004385*^9, 450.419, 28.2, 5.989, 3.414, 6426.674, 21.2, 282.28, 10.39, 
  1.9, 20.6, 59.55, 0.53, 69.66, 0.645}, {"IND", "Asia", "India", 
  "2020-11-01", 8.229313*^6, 45231., 45622., 122607., 496., 513.286, 
  5963.251, 32.776, 33.059, 88.845, 0.359, 0.372, 0.91, "", "", "", "", "", 
  "", "", "", 1.091239*^6, 1.09887303*^8, 79.628, 0.791, 1.051976*^6, 0.762, 
  0.043, 23.1, "samples tested", "", "", "", "", "", "", "", "", "", 61.57, 
  1.380004385*^9, 450.419, 28.2, 5.989, 3.414, 6426.674, 21.2, 282.28, 10.39, 
  1.9, 20.6, 59.55, 0.53, 69.66, 0.645}, {"IND", "Asia", "India", 
  "2020-11-02", 8.267623*^6, 38310., 45884.857, 123097., 490., 513.571, 
  5991.012, 27.761, 33.25, 89.2, 0.355, 0.372, 0.92, "", "", "", "", "", "", 
  "", "", 855800., 1.10743103*^8, 80.248, 0.62, 1.040046*^6, 0.754, 0.044, 
  22.7, "samples tested", "", "", "", "", "", "", "", "", "", 61.57, 
  1.380004385*^9, 450.419, 28.2, 5.989, 3.414, 6426.674, 21.2, 282.28, 10.39, 
  1.9, 20.6, 59.55, 0.53, 69.66, 0.645}, {"IND", "Asia", "India", 
  "2020-11-03", 8.313876*^6, 46253., 46222., 123611., 514., 514.429, 
  6024.529, 33.517, 33.494, 89.573, 0.372, 0.373, 0.93, "", "", "", "", "", 
  "", "", "", 1.046247*^6, 1.1178935*^8, 81.007, 0.758, 1.052637*^6, 0.763, 
  0.044, 22.8, "samples tested", "", "", "", "", "", "", "", "", "", 61.57, 
  1.380004385*^9, 450.419, 28.2, 5.989, 3.414, 6426.674, 21.2, 282.28, 10.39, 
  1.9, 20.6, 59.55, 0.53, 69.66, 0.645}, {"IND", "Asia", "India", 
  "2020-11-04", 8.364086*^6, 50210., 46269., 124315., 704., 541.143, 
  6060.913, 36.384, 33.528, 90.083, 0.51, 0.392, 0.93, "", "", "", "", "", 
  "", "", "", 1.209609*^6, 1.12998959*^8, 81.883, 0.877, 1.07304*^6, 0.778, 
  0.043, 23.2, "samples tested", "", "", "", "", "", "", "", "", "", 61.57, 
  1.380004385*^9, 450.419, 28.2, 5.989, 3.414, 6426.674, 21.2, 282.28, 10.39, 
  1.9, 20.6, 59.55, 0.53, 69.66, 0.645}, {"IND", "Asia", "India", 
  "2020-11-05", 8.411724*^6, 47638., 46124.714, 124985., 670., 556.429, 
  6095.433, 34.52, 33.424, 90.569, 0.486, 0.403, 0.93, "", "", "", "", "", 
  "", "", "", 1.209425*^6, 1.14208384*^8, 82.759, 0.876, 1.092135*^6, 0.791, 
  0.042, 23.7, "samples tested", "", "", "", "", "", "", "", "", "", 61.57, 
  1.380004385*^9, 450.419, 28.2, 5.989, 3.414, 6426.674, 21.2, 282.28, 10.39, 
  1.9, 20.6, 59.55, 0.53, 69.66, 0.645}, {"IND", "Asia", "India", 
  "2020-11-06", 8.46208*^6, 50356., 46423., 125562., 577., 560.143, 6131.923, 
  36.49, 33.64, 90.987, 0.418, 0.406, 0.94, "", "", "", "", "", "", "", "", 
  1.220711*^6, 1.15429095*^8, 83.644, 0.885, 1.100144*^6, 0.797, 0.042, 23.7, 
  "samples tested", "", "", "", "", "", "", "", "", "", 61.57, 
  1.380004385*^9, 450.419, 28.2, 5.989, 3.414, 6426.674, 21.2, 282.28, 10.39, 
  1.9, 20.6, 59.55, 0.53, 69.66, 0.645}, {"IND", "Asia", "India", 
  "2020-11-07", 8.507754*^6, 45674., 46238.857, 126121., 559., 572.857, 
  6165.02, 33.097, 33.506, 91.392, 0.405, 0.415, 0.94, "", "", "", "", "", 
  "", "", "", 1.113209*^6, 1.16542304*^8, 84.451, 0.807, 1.106606*^6, 0.802, 
  0.042, 23.9, "samples tested", "", "", "", "", "", "", "", "", "", 61.57, 
  1.380004385*^9, 450.419, 28.2, 5.989, 3.414, 6426.674, 21.2, 282.28, 10.39, 
  1.9, 20.6, 59.55, 0.53, 69.66, 0.645}, {"IND", "Asia", "India", 
  "2020-11-08", 8.553657*^6, 45903., 46334.857, 126611., 490., 572., 
  6198.282, 33.263, 33.576, 91.747, 0.355, 0.414, 0.94, "", "", "", "", "", 
  "", "", "", 1.194487*^6, 1.17736791*^8, 85.316, 0.866, 1.121355*^6, 0.813, 
  0.041, 24.2, "samples tested", "", "", "", "", "", "", "", "", "", 61.57, 
  1.380004385*^9, 450.419, 28.2, 5.989, 3.414, 6426.674, 21.2, 282.28, 10.39, 
  1.9, 20.6, 59.55, 0.53, 69.66, 0.645}, {"IND", "Asia", "India", 
  "2020-11-09", 8.59173*^6, 38073., 46301., 127059., 448., 566., 6225.872, 
  27.589, 33.551, 92.071, 0.325, 0.41, 0.94, "", "", "", "", "", "", "", "", 
  835401., 1.18572192*^8, 85.922, 0.605, 1.118441*^6, 0.81, 0.041, 24.2, 
  "samples tested", "", "", "", "", "", "", "", "", "", 61.57, 
  1.380004385*^9, 450.419, 28.2, 5.989, 3.414, 6426.674, 21.2, 282.28, 10.39, 
  1.9, 20.6, 59.55, 0.53, 69.66, 0.645}, {"IND", "Asia", "India", 
  "2020-11-10", 8.636011*^6, 44281., 46019.286, 127571., 512., 565.714, 
  6257.959, 32.088, 33.347, 92.442, 0.371, 0.41, 0.94, "", "", "", "", "", 
  "", "", "", 1.043665*^6, 1.19615857*^8, 86.678, 0.756, 1.118072*^6, 0.81, 
  0.041, 24.3, "samples tested", "", "", "", "", "", "", "", "", "", 61.57, 
  1.380004385*^9, 450.419, 28.2, 5.989, 3.414, 6426.674, 21.2, 282.28, 10.39, 
  1.9, 20.6, 59.55, 0.53, 69.66, 0.645}, {"IND", "Asia", "India", 
  "2020-11-11", 8.683916*^6, 47905., 45690., 128121., 550., 543.714, 
  6292.673, 34.714, 33.109, 92.841, 0.399, 0.394, 0.94, "", "", "", "", "", 
  "", "", "", 1.153294*^6, 1.20769151*^8, 87.514, 0.836, 1.110027*^6, 0.804, 
  0.041, 24.3, "samples tested", "", "", "", "", "", "", "", "", "", 61.57, 
  1.380004385*^9, 450.419, 28.2, 5.989, 3.414, 6426.674, 21.2, 282.28, 10.39, 
  1.9, 20.6, 59.55, 0.53, 69.66, 0.645}, {"IND", "Asia", "India", 
  "2020-11-12", 8.728795*^6, 44879., 45295.857, 128668., 547., 526.143, 
  6325.194, 32.521, 32.823, 93.237, 0.396, 0.381, 0.93, "", "", "", "", "", 
  "", "", "", 1.193358*^6, 1.21962509*^8, 88.378, 0.865, 1.107732*^6, 0.803, 
  0.041, 24.5, "samples tested", "", "", "", "", "", "", "", "", "", 61.57, 
  1.380004385*^9, 450.419, 28.2, 5.989, 3.414, 6426.674, 21.2, 282.28, 10.39, 
  1.9, 20.6, 59.55, 0.53, 69.66, 0.645}, {"IND", "Asia", "India", 
  "2020-11-13", 8.773479*^6, 44684., 44485.571, 129188., 520., 518., 
  6357.573, 32.38, 32.236, 93.614, 0.377, 0.375, 0.93, "", "", "", "", "", 
  "", "", "", 1.13923*^6, 1.23101739*^8, 89.204, 0.826, 1.096092*^6, 0.794, 
  0.041, 24.6, "samples tested", "", "", "", "", "", "", "", "", "", 61.57, 
  1.380004385*^9, 450.419, 28.2, 5.989, 3.414, 6426.674, 21.2, 282.28, 10.39, 
  1.9, 20.6, 59.55, 0.53, 69.66, 0.645}, {"IND", "Asia", "India", 
  "2020-11-14", 8.814579*^6, 41100., 43832.143, 129635., 447., 502., 
  6387.356, 29.783, 31.762, 93.938, 0.324, 0.364, 0.93, "", "", "", "", "", 
  "", "", "", 929491., 1.2403123*^8, 89.877, 0.674, 1.069847*^6, 0.775, 
  0.041, 24.4, "samples tested", "", "", "", "", "", "", "", "", "", 61.57, 
  1.380004385*^9, 450.419, 28.2, 5.989, 3.414, 6426.674, 21.2, 282.28, 10.39, 
  1.9, 20.6, 59.55, 0.53, 69.66, 0.645}, {"IND", "Asia", "India", 
  "2020-11-15", 8.845127*^6, 30548., 41638.571, 130070., 435., 494.143, 
  6409.492, 22.136, 30.173, 94.253, 0.315, 0.358, 0.93, "", "", "", "", "", 
  "", "", "", 805589., 1.24836819*^8, 90.461, 0.584, 1.01429*^6, 0.735, 
  0.041, 24.4, "samples tested", "", "", "", "", "", "", "", "", "", 61.57, 
  1.380004385*^9, 450.419, 28.2, 5.989, 3.414, 6426.674, 21.2, 282.28, 10.39, 
  1.9, 20.6, 59.55, 0.53, 69.66, 0.645}, {"IND", "Asia", "India", 
  "2020-11-16", 8.87429*^6, 29163., 40365.714, 130519., 449., 494.286, 
  6430.624, 21.133, 29.25, 94.579, 0.325, 0.358, 0.94, "", "", "", "", "", 
  "", "", "", 861706., 1.25698525*^8, 91.086, 0.624, 1.018048*^6, 0.738, 
  0.04, 25.2, "samples tested", "", "", "", "", "", "", "", "", "", 61.57, 
  1.380004385*^9, 450.419, 28.2, 5.989, 3.414, 6426.674, 21.2, 282.28, 10.39, 
  1.9, 20.6, 59.55, 0.53, 69.66, 0.645}, {"IND", "Asia", "India", 
  "2020-11-17", 8.912907*^6, 38617., 39556.571, 130993., 474., 488.857, 
  6458.608, 27.983, 28.664, 94.922, 0.343, 0.354, 0.94, "", "", "", "", "", 
  "", "", "", 844382., 1.26542907*^8, 91.697, 0.612, 989579., 0.717, 0.04, 
  25., "samples tested", "", "", "", "", "", "", "", "", "", 61.57, 
  1.380004385*^9, 450.419, 28.2, 5.989, 3.414, 6426.674, 21.2, 282.28, 10.39, 
  1.9, 20.6, 59.55, 0.53, 69.66, 0.645}, {"IND", "Asia", "India", 
  "2020-11-18", 8.958483*^6, 45576., 39223.857, 131578., 585., 493.857, 
  6491.634, 33.026, 28.423, 95.346, 0.424, 0.358, 0.95, "", "", "", "", "", 
  "", "", "", 937279., 1.27480186*^8, 92.377, 0.679, 958719., 0.695, 0.041, 
  24.4, "samples tested", "", "", "", "", "", "", "", "", "", 61.57, 
  1.380004385*^9, 450.419, 28.2, 5.989, 3.414, 6426.674, 21.2, 282.28, 10.39, 
  1.9, 20.6, 59.55, 0.53, 69.66, 0.645}, {"IND", "Asia", "India", 
  "2020-11-19", 9.004365*^6, 45882., 39367.143, 132162., 584., 499.143, 
  6524.881, 33.248, 28.527, 95.769, 0.423, 0.362, 0.96, "", "", "", "", "", 
  "", "", "", 1.028203*^6, 1.28508389*^8, 93.122, 0.745, 935126., 0.678, 
  0.042, 23.8, "samples tested", "", "", "", "", "", "", "", "", "", 61.57, 
  1.380004385*^9, 450.419, 28.2, 5.989, 3.414, 6426.674, 21.2, 282.28, 10.39, 
  1.9, 20.6, 59.55, 0.53, 69.66, 0.645}, {"IND", "Asia", "India", 
  "2020-11-20", 9.050597*^6, 46232., 39588.286, 132726., 564., 505.429, 
  6558.383, 33.501, 28.687, 96.178, 0.409, 0.366, 0.97, "", "", "", "", "", 
  "", "", "", 1.083397*^6, 1.29591786*^8, 93.907, 0.785, 927150., 0.672, 
  0.043, 23.4, "samples tested", "", "", "", "", "", "", "", "", "", 61.57, 
  1.380004385*^9, 450.419, 28.2, 5.989, 3.414, 6426.674, 21.2, 282.28, 10.39, 
  1.9, 20.6, 59.55, 0.53, 69.66, 0.645}, {"IND", "Asia", "India", 
  "2020-11-21", 9.095806*^6, 45209., 40175.286, 133227., 501., 513.143, 
  6591.143, 32.76, 29.112, 96.541, 0.363, 0.372, 0.97, "", "", "", "", "", 
  "", "", "", 1.066022*^6, 1.30657808*^8, 94.679, 0.772, 946654., 0.686, 
  0.042, 23.6, "samples tested", "", "", "", "", "", "", "", "", "", 68.98, 
  1.380004385*^9, 450.419, 28.2, 5.989, 3.414, 6426.674, 21.2, 282.28, 10.39, 
  1.9, 20.6, 59.55, 0.53, 69.66, 0.645}, {"IND", "Asia", "India", 
  "2020-11-22", 9.139865*^6, 44059., 42105.429, 133738., 511., 524., 6623.07, 
  31.927, 30.511, 96.911, 0.37, 0.38, 0.97, "", "", "", "", "", "", "", "", 
  1.075326*^6, 1.31733134*^8, 95.458, 0.779, 985188., 0.714, 0.043, 23.4, 
  "samples tested", "", "", "", "", "", "", "", "", "", 68.98, 
  1.380004385*^9, 450.419, 28.2, 5.989, 3.414, 6426.674, 21.2, 282.28, 10.39, 
  1.9, 20.6, 59.55, 0.53, 69.66, 0.645}, {"IND", "Asia", "India", 
  "2020-11-23", 9.17784*^6, 37975., 43364.286, 134218., 480., 528.429, 
  6650.588, 27.518, 31.423, 97.259, 0.348, 0.383, 0.96, "", "", "", "", "", 
  "", "", "", 849596., 1.3258273*^8, 96.074, 0.616, 983458., 0.713, 0.044, 
  22.7, "samples tested", "", "", "", "", "", "", "", "", "", 68.98, 
  1.380004385*^9, 450.419, 28.2, 5.989, 3.414, 6426.674, 21.2, 282.28, 10.39, 
  1.9, 20.6, 59.55, 0.53, 69.66, 0.645}, {"IND", "Asia", "India", 
  "2020-11-24", 9.222216*^6, 44376., 44187., 134699., 481., 529.429, 
  6682.744, 32.156, 32.019, 97.608, 0.349, 0.384, 0.96, "", "", "", "", "", 
  "", "", "", 1.099545*^6, 1.33682275*^8, 96.871, 0.797, 1.01991*^6, 0.739, 
  0.043, 23.1, "samples tested", "", "", "", "", "", "", "", "", "", 68.98, 
  1.380004385*^9, 450.419, 28.2, 5.989, 3.414, 6426.674, 21.2, 282.28, 10.39, 
  1.9, 20.6, 59.55, 0.53, 69.66, 0.645}, {"IND", "Asia", "India", 
  "2020-11-25", 9.266705*^6, 44489., 44031.714, 135223., 524., 520.714, 
  6714.982, 32.238, 31.907, 97.987, 0.38, 0.377, 0.95, "", "", "", "", "", 
  "", "", "", 1.159032*^6, 1.34841307*^8, 97.711, 0.84, 1.051589*^6, 0.762, 
  0.042, 23.9, "samples tested", "", "", "", "", "", "", "", "", "", 68.98, 
  1.380004385*^9, 450.419, 28.2, 5.989, 3.414, 6426.674, 21.2, 282.28, 10.39, 
  1.9, 20.6, 59.55, 0.53, 69.66, 0.645}, {"IND", "Asia", "India", 
  "2020-11-26", 9.309787*^6, 43082., 43631.714, 135715., 492., 507.571, 
  6746.201, 31.219, 31.617, 98.344, 0.357, 0.368, 0.95, "", "", "", "", "", 
  "", "", "", 1.090238*^6, 1.35931545*^8, 98.501, 0.79, 1.060451*^6, 0.768, 
  0.041, 24.3, "samples tested", "", "", "", "", "", "", "", "", "", 68.98, 
  1.380004385*^9, 450.419, 28.2, 5.989, 3.414, 6426.674, 21.2, 282.28, 10.39, 
  1.9, 20.6, 59.55, 0.53, 69.66, 0.645}, {"IND", "Asia", "India", 
  "2020-11-27", 9.351109*^6, 41322., 42930.286, 136200., 485., 496.286, 
  6776.144, 29.943, 31.109, 98.695, 0.351, 0.36, 0.94, "", "", "", "", "", 
  "", "", "", 1.131204*^6, 1.37062749*^8, 99.321, 0.82, 1.06728*^6, 0.773, 
  0.04, 24.9, "samples tested", "", "", "", "", "", "", "", "", "", 68.98, 
  1.380004385*^9, 450.419, 28.2, 5.989, 3.414, 6426.674, 21.2, 282.28, 10.39, 
  1.9, 20.6, 59.55, 0.53, 69.66, 0.645}, {"IND", "Asia", "India", 
  "2020-11-28", 9.392919*^6, 41810., 42444.714, 136696., 496., 495.571, 
  6806.441, 30.297, 30.757, 99.055, 0.359, 0.359, 0.93, "", "", "", "", "", 
  "", "", "", 1.157605*^6, 1.38220354*^8, 100.159, 0.839, 1.080364*^6, 0.783, 
  0.039, 25.5, "samples tested", "", "", "", "", "", "", "", "", "", 68.98, 
  1.380004385*^9, 450.419, 28.2, 5.989, 3.414, 6426.674, 21.2, 282.28, 10.39, 
  1.9, 20.6, 59.55, 0.53, 69.66, 0.645}, {"IND", "Asia", "India", 
  "2020-11-29", 9.431691*^6, 38772., 41689.429, 137139., 443., 485.857, 
  6834.537, 28.096, 30.21, 99.376, 0.321, 0.352, 0.92, "", "", "", "", "", 
  "", "", "", 1.283449*^6, 1.39503803*^8, 101.089, 0.93, 1.110096*^6, 0.804, 
  0.038, 26.6, "samples tested", "", "", "", "", "", "", "", "", "", 68.98, 
  1.380004385*^9, 450.419, 28.2, 5.989, 3.414, 6426.674, 21.2, 282.28, 10.39, 
  1.9, 20.6, 59.55, 0.53, 69.66, 0.645}, {"IND", "Asia", "India", 
  "2020-11-30", 9.462809*^6, 31118., 40709.857, 137621., 482., 486.143, 
  6857.086, 22.549, 29.5, 99.725, 0.349, 0.352, 0.92, "", "", "", "", "", "", 
  "", "", 876173., 1.40379976*^8, 101.724, 0.635, 1.113892*^6, 0.807, 0.037, 
  27.4, "samples tested", "", "", "", "", "", "", "", "", "", 68.98, 
  1.380004385*^9, 450.419, 28.2, 5.989, 3.414, 6426.674, 21.2, 282.28, 10.39, 
  1.9, 20.6, 59.55, 0.53, 69.66, 0.645}, {"IND", "Asia", "India", 
  "2020-12-01", 9.499413*^6, 36604., 39599.571, 138122., 501., 489., 
  6883.611, 26.525, 28.695, 100.088, 0.363, 0.354, 0.91, "", "", "", "", "", 
  "", "", "", 969322., 1.41349298*^8, 102.427, 0.702, 1.095289*^6, 0.794, 
  0.036, 27.7, "samples tested", "", "", "", "", "", "", "", "", "", 68.98, 
  1.380004385*^9, 450.419, 28.2, 5.989, 3.414, 6426.674, 21.2, 282.28, 10.39, 
  1.9, 20.6, 59.55, 0.53, 69.66, 0.645}, {"IND", "Asia", "India", 
  "2020-12-02", 9.534964*^6, 35551., 38322.714, 138648., 526., 489.286, 
  6909.372, 25.762, 27.77, 100.469, 0.381, 0.355, 0.9, "", "", "", "", "", 
  "", "", "", 1.096651*^6, 1.42445949*^8, 103.221, 0.795, 1.086377*^6, 0.787, 
  0.035, 28.3, "samples tested", "", "", "", "", "", "", "", "", "", 68.98, 
  1.380004385*^9, 450.419, 28.2, 5.989, 3.414, 6426.674, 21.2, 282.28, 10.39, 
  1.9, 20.6, 59.55, 0.53, 69.66, 0.645}, {"IND", "Asia", "India", 
  "2020-12-03", 9.571559*^6, 36595., 37396., 139188., 540., 496.143, 6935.89, 
  26.518, 27.098, 100.861, 0.391, 0.36, 0.9, "", "", "", "", "", "", "", "", 
  1.111698*^6, 1.43557647*^8, 104.027, 0.806, 1.089443*^6, 0.789, 0.034, 
  29.1, "samples tested", "", "", "", "", "", "", "", "", "", 68.98, 
  1.380004385*^9, 450.419, 28.2, 5.989, 3.414, 6426.674, 21.2, 282.28, 10.39, 
  1.9, 20.6, 59.55, 0.53, 69.66, 0.645}, {"IND", "Asia", "India", 
  "2020-12-04", 9.608211*^6, 36652., 36728.857, 139700., 512., 500., 6962.45, 
  26.559, 26.615, 101.232, 0.371, 0.362, 0.89, "", "", "", "", "", "", "", 
  "", 1.170102*^6, 1.44727749*^8, 104.875, 0.848, 1.095*^6, 0.793, 0.034, 
  29.8, "samples tested", "", "", "", "", "", "", "", "", "", 68.98, 
  1.380004385*^9, 450.419, 28.2, 5.989, 3.414, 6426.674, 21.2, 282.28, 10.39, 
  1.9, 20.6, 59.55, 0.53, 69.66, 0.645}, {"IND", "Asia", "India", 
  "2020-12-05", 9.644222*^6, 36011., 35900.429, 140182., 482., 498., 
  6988.544, 26.095, 26.015, 101.581, 0.349, 0.361, 0.89, "", "", "", "", "", 
  "", "", "", 1.157763*^6, 1.45885512*^8, 105.714, 0.839, 1.095023*^6, 0.793, 
  0.033, 30.5, "samples tested", "", "", "", "", "", "", "", "", "", 68.98, 
  1.380004385*^9, 450.419, 28.2, 5.989, 3.414, 6426.674, 21.2, 282.28, 10.39, 
  1.9, 20.6, 59.55, 0.53, 69.66, 0.645}, {"IND", "Asia", "India", 
  "2020-12-06", 9.677203*^6, 32981., 35073.143, 140573., 391., 490.571, 
  7012.444, 23.899, 25.415, 101.864, 0.283, 0.355, 0.88, "", "", "", "", "", 
  "", "", "", 1.101063*^6, 1.46986575*^8, 106.512, 0.798, 1.068967*^6, 0.775, 
  0.033, 30.5, "samples tested", "", "", "", "", "", "", "", "", "", 68.98, 
  1.380004385*^9, 450.419, 28.2, 5.989, 3.414, 6426.674, 21.2, 282.28, 10.39, 
  1.9, 20.6, 59.55, 0.53, 69.66, 0.645}, {"IND", "Asia", "India", 
  "2020-12-07", 9.70377*^6, 26567., 34423., 140958., 385., 476.714, 7031.695, 
  19.251, 24.944, 102.143, 0.279, 0.345, 0.88, "", "", "", "", "", "", "", 
  "", 801081., 1.47787656*^8, 107.092, 0.58, 1.05824*^6, 0.767, 0.033, 30.7, 
  "samples tested", "", "", "", "", "", "", "", "", "", 68.98, 
  1.380004385*^9, 450.419, 28.2, 5.989, 3.414, 6426.674, 21.2, 282.28, 10.39, 
  1.9, 20.6, 59.55, 0.53, 69.66, 0.645}, {"IND", "Asia", "India", 
  "2020-12-08", 9.73585*^6, 32080., 33776.714, 141360., 402., 462.571, 
  7054.941, 23.246, 24.476, 102.434, 0.291, 0.335, 0.87, "", "", "", "", "", 
  "", "", "", 1.026399*^6, 1.48814055*^8, 107.836, 0.744, 1.066394*^6, 0.773, 
  0.032, 31.6, "samples tested", "", "", "", "", "", "", "", "", "", 68.98, 
  1.380004385*^9, 450.419, 28.2, 5.989, 3.414, 6426.674, 21.2, 282.28, 10.39, 
  1.9, 20.6, 59.55, 0.53, 69.66, 0.645}, {"IND", "Asia", "India", 
  "2020-12-09", 9.767371*^6, 31521., 33201., 141772., 412., 446.286, 
  7077.783, 22.841, 24.059, 102.733, 0.299, 0.323, 0.87, "", "", "", "", "", 
  "", "", "", 1.022712*^6, 1.49836767*^8, 108.577, 0.741, 1.055831*^6, 0.765, 
  0.031, 31.8, "samples tested", "", "", "", "", "", "", "", "", "", 68.98, 
  1.380004385*^9, 450.419, 28.2, 5.989, 3.414, 6426.674, 21.2, 282.28, 10.39, 
  1.9, 20.6, 59.55, 0.53, 69.66, 0.645}, {"IND", "Asia", "India", 
  "2020-12-10", 9.796744*^6, 29373., 32169.286, 142185., 413., 428.143, 
  7099.067, 21.285, 23.311, 103.032, 0.299, 0.31, 0.87, "", "", "", "", "", 
  "", "", "", 922959., 1.50759726*^8, 109.246, 0.669, 1.028868*^6, 0.746, 
  0.031, 32., "samples tested", "", "", "", "", "", "", "", "", "", 68.98, 
  1.380004385*^9, 450.419, 28.2, 5.989, 3.414, 6426.674, 21.2, 282.28, 10.39, 
  1.9, 20.6, 59.55, 0.53, 69.66, 0.645}, {"IND", "Asia", "India", 
  "2020-12-11", 9.826775*^6, 30031., 31223.429, 142628., 443., 418.286, 
  7120.829, 21.762, 22.626, 103.353, 0.321, 0.303, 0.86, "", "", "", "", "", 
  "", "", "", "", "", "", "", 1.000116*^6, 0.725, 0.031, 32., 
  "samples tested", "", "", "", "", "", "", "", "", "", 68.98, 
  1.380004385*^9, 450.419, 28.2, 5.989, 3.414, 6426.674, 21.2, 282.28, 10.39, 
  1.9, 20.6, 59.55, 0.53, 69.66, 0.645}, {"IND", "Asia", "India", 
  "2020-12-12", 9.857029*^6, 30254., 30401., 143019., 391., 405.286, 
  7142.752, 21.923, 22.03, 103.637, 0.283, 0.294, 0.86, "", "", "", "", "", 
  "", "", "", "", 1.52697399*^8, 110.65, "", 973127., 0.705, 0.031, 32., 
  "samples tested", "", "", "", "", "", "", "", "", "", 68.98, 
  1.380004385*^9, 450.419, 28.2, 5.989, 3.414, 6426.674, 21.2, 282.28, 10.39, 
  1.9, 20.6, 59.55, 0.53, 69.66, 0.645}, {"IND", "Asia", "India", 
  "2020-12-13", 9.8841*^6, 27071., 29556.714, 143355., 336., 397.429, 
  7162.369, 19.617, 21.418, 103.88, 0.243, 0.288, 0.86, "", "", "", "", "", 
  "", "", "", 1.014434*^6, 1.53711833*^8, 111.385, 0.735, 960751., 0.696, 
  0.031, 32.5, "samples tested", "", "", "", "", "", "", "", "", "", 68.98, 
  1.380004385*^9, 450.419, 28.2, 5.989, 3.414, 6426.674, 21.2, 282.28, 10.39, 
  1.9, 20.6, 59.55, 0.53, 69.66, 0.645}, {"IND", "Asia", "India", 
  "2020-12-14", 9.906165*^6, 22065., 28913.571, 143709., 354., 393., 
  7178.358, 15.989, 20.952, 104.137, 0.257, 0.285, 0.85, "", "", "", "", "", 
  "", "", "", 855157., 1.5456699*^8, 112.005, 0.62, 968476., 0.702, 0.03, 
  33.5, "samples tested", "", "", "", "", "", "", "", "", "", 68.98, 
  1.380004385*^9, 450.419, 28.2, 5.989, 3.414, 6426.674, 21.2, 282.28, 10.39, 
  1.9, 20.6, 59.55, 0.53, 69.66, 0.645}, {"IND", "Asia", "India", 
  "2020-12-15", 9.932547*^6, 26382., 28099.571, 144096., 387., 390.857, 
  7197.475, 19.117, 20.362, 104.417, 0.28, 0.283, 0.85, "", "", "", "", "", 
  "", "", "", 993665., 1.55560655*^8, 112.725, 0.72, 963800., 0.698, 0.029, 
  34.3, "samples tested", "", "", "", "", "", "", "", "", "", 68.98, 
  1.380004385*^9, 450.419, 28.2, 5.989, 3.414, 6426.674, 21.2, 282.28, 10.39, 
  1.9, 20.6, 59.55, 0.53, 69.66, 0.645}, {"IND", "Asia", "India", 
  "2020-12-16", 9.956557*^6, 24010., 27026.571, 144451., 355., 382.714, 
  7214.873, 17.398, 19.584, 104.674, 0.257, 0.277, 0.85, "", "", "", "", "", 
  "", "", "", 1.085625*^6, 1.5664628*^8, 113.511, 0.787, 972788., 0.705, 
  0.028, 36., "samples tested", "", "", "", "", "", "", "", "", "", 68.98, 
  1.380004385*^9, 450.419, 28.2, 5.989, 3.414, 6426.674, 21.2, 282.28, 10.39, 
  1.9, 20.6, 59.55, 0.53, 69.66, 0.645}, {"IND", "Asia", "India", 
  "2020-12-17", 9.979447*^6, 22890., 26100.429, 144789., 338., 372., 7231.46, 
  16.587, 18.913, 104.919, 0.245, 0.27, 0.85, "", "", "", "", "", "", "", "", 
  1.15896*^6, 1.5780524*^8, 114.351, 0.84, 1.006502*^6, 0.729, 0.026, 38.6, 
  "samples tested", "", "", "", "", "", "", "", "", "", 68.98, 
  1.380004385*^9, 450.419, 28.2, 5.989, 3.414, 6426.674, 21.2, 282.28, 10.39, 
  1.9, 20.6, 59.55, 0.53, 69.66, 0.645}, {"IND", "Asia", "India", 
  "2020-12-18", 1.0004599*^7, 25152., 25403.429, 145136., 347., 358.286, 
  7249.686, 18.226, 18.408, 105.171, 0.251, 0.26, 0.85, "", "", "", "", "", 
  "", "", "", 1.113406*^6, 1.58918646*^8, 115.158, 0.807, 1.027155*^6, 0.744, 
  0.025, 40.4, "samples tested", "", "", "", "", "", "", "", "", "", 68.98, 
  1.380004385*^9, 450.419, 28.2, 5.989, 3.414, 6426.674, 21.2, 282.28, 10.39, 
  1.9, 20.6, 59.55, 0.53, 69.66, 0.645}, {"IND", "Asia", "India", 
  "2020-12-19", 1.0031223*^7, 26624., 24884.857, 145477., 341., 351.143, 
  7268.979, 19.293, 18.032, 105.418, 0.247, 0.254, 0.86, "", "", "", "", "", 
  "", "", "", 1.171868*^6, 1.60090514*^8, 116.007, 0.849, 1.056159*^6, 0.765, 
  0.024, 42.4, "samples tested", "", "", "", "", "", "", "", "", "", 68.98, 
  1.380004385*^9, 450.419, 28.2, 5.989, 3.414, 6426.674, 21.2, 282.28, 10.39, 
  1.9, 20.6, 59.55, 0.53, 69.66, 0.645}, {"IND", "Asia", "India", 
  "2020-12-20", 1.005556*^7, 24337., 24494.286, 145810., 333., 350.714, 
  7286.615, 17.635, 17.749, 105.659, 0.241, 0.254, 0.86, "", "", "", "", "", 
  "", "", "", 1.107681*^6, 1.61198195*^8, 116.81, 0.803, 1.06948*^6, 0.775, 
  0.023, 43.7, "samples tested", "", "", "", "", "", "", "", "", "", 68.98, 
  1.380004385*^9, 450.419, 28.2, 5.989, 3.414, 6426.674, 21.2, 282.28, 10.39, 
  1.9, 20.6, 59.55, 0.53, 69.66, 0.645}, {"IND", "Asia", "India", 
  "2020-12-21", 1.0075116*^7, 19556., 24135.857, 146111., 301., 343.143, 
  7300.785, 14.171, 17.49, 105.877, 0.218, 0.249, 0.86, "", "", "", "", "", 
  "", "", "", 900134., 1.62098329*^8, 117.462, 0.652, 1.075906*^6, 0.78, 
  0.022, 44.6, "samples tested", "", "", "", "", "", "", "", "", "", 68.98, 
  1.380004385*^9, 450.419, 28.2, 5.989, 3.414, 6426.674, 21.2, 282.28, 10.39, 
  1.9, 20.6, 59.55, 0.53, 69.66, 0.645}, {"IND", "Asia", "India", 
  "2020-12-22", 1.0099066*^7, 23950., 23788.429, 146444., 333., 335.429, 
  7318.141, 17.355, 17.238, 106.119, 0.241, 0.243, 0.86, "", "", "", "", "", 
  "", "", "", 1.072228*^6, 1.63170557*^8, 118.239, 0.777, 1.087129*^6, 0.788, 
  0.022, 45.7, "samples tested", "", "", "", "", "", "", "", "", "", 68.98, 
  1.380004385*^9, 450.419, 28.2, 5.989, 3.414, 6426.674, 21.2, 282.28, 10.39, 
  1.9, 20.6, 59.55, 0.53, 69.66, 0.645}, {"IND", "Asia", "India", 
  "2020-12-23", 1.0123778*^7, 24712., 23888.714, 146756., 312., 329.286, 
  7336.048, 17.907, 17.311, 106.345, 0.226, 0.239, 0.86, "", "", "", "", "", 
  "", "", "", 1.098164*^6, 1.64268721*^8, 119.035, 0.796, 1.08892*^6, 0.789, 
  0.022, 45.6, "samples tested", "", "", "", "", "", "", "", "", "", 68.98, 
  1.380004385*^9, 450.419, 28.2, 5.989, 3.414, 6426.674, 21.2, 282.28, 10.39, 
  1.9, 20.6, 59.55, 0.53, 69.66, 0.645}, {"IND", "Asia", "India", 
  "2020-12-24", 1.0146845*^7, 23067., 23914., 147092., 336., 329., 7352.763, 
  16.715, 17.329, 106.588, 0.243, 0.238, 0.86, "", "", "", "", "", "", "", 
  "", 1.039645*^6, 1.65308366*^8, 119.788, 0.753, 1.071875*^6, 0.777, 0.022, 
  44.8, "samples tested", "", "", "", "", "", "", "", "", "", 68.98, 
  1.380004385*^9, 450.419, 28.2, 5.989, 3.414, 6426.674, 21.2, 282.28, 10.39, 
  1.9, 20.6, 59.55, 0.53, 69.66, 0.645}, {"IND", "Asia", "India", 
  "2020-12-25", 1.0169118*^7, 22273., 23502.714, 147343., 251., 315.286, 
  7368.903, 16.14, 17.031, 106.77, 0.182, 0.228, 0.86, "", "", "", "", "", 
  "", "", "", 997396., 1.66305762*^8, 120.511, 0.723, 1.055302*^6, 0.765, 
  0.022, 44.9, "samples tested", "", "", "", "", "", "", "", "", "", 68.98, 
  1.380004385*^9, 450.419, 28.2, 5.989, 3.414, 6426.674, 21.2, 282.28, 10.39, 
  1.9, 20.6, 59.55, 0.53, 69.66, 0.645}, {"IND", "Asia", "India", 
  "2020-12-26", 1.018785*^7, 18732., 22375.286, 147622., 279., 306.429, 
  7382.477, 13.574, 16.214, 106.972, 0.202, 0.222, 0.85, "", "", "", "", "", 
  "", "", "", 853527., 1.67159289*^8, 121.13, 0.618, 1.009825*^6, 0.732, 
  0.022, 45.1, "samples tested", "", "", "", "", "", "", "", "", "", 68.98, 
  1.380004385*^9, 450.419, 28.2, 5.989, 3.414, 6426.674, 21.2, 282.28, 10.39, 
  1.9, 20.6, 59.55, 0.53, 69.66, 0.645}, {"IND", "Asia", "India", 
  "2020-12-27", 1.0207871*^7, 20021., 21758.714, 147901., 279., 298.714, 
  7396.984, 14.508, 15.767, 107.174, 0.202, 0.216, 0.86, "", "", "", "", "", 
  "", "", "", 943368., 1.68102657*^8, 121.813, 0.684, 986352., 0.715, 0.022, 
  45.3, "samples tested", "", "", "", "", "", "", "", "", "", 68.98, 
  1.380004385*^9, 450.419, 28.2, 5.989, 3.414, 6426.674, 21.2, 282.28, 10.39, 
  1.9, 20.6, 59.55, 0.53, 69.66, 0.645}, {"IND", "Asia", "India", 
  "2020-12-28", 1.0224303*^7, 16432., 21312.429, 148153., 252., 291.714, 
  7408.892, 11.907, 15.444, 107.357, 0.183, 0.211, 0.86, "", "", "", "", "", 
  "", "", "", 715397., 1.68818054*^8, 122.332, 0.518, 959961., 0.696, 0.022, 
  45., "samples tested", "", "", "", "", "", "", "", "", "", 68.98, 
  1.380004385*^9, 450.419, 28.2, 5.989, 3.414, 6426.674, 21.2, 282.28, 10.39, 
  1.9, 20.6, 59.55, 0.53, 69.66, 0.645}, {"IND", "Asia", "India", 
  "2020-12-29", 1.0244852*^7, 20549., 20826.571, 148439., 286., 285., 
  7423.782, 14.891, 15.092, 107.564, 0.207, 0.207, 0.87, "", "", "", "", "", 
  "", "", "", 983695., 1.69801749*^8, 123.044, 0.713, 947313., 0.686, 0.022, 
  45.5, "samples tested", "", "", "", "", "", "", "", "", "", 68.98, 
  1.380004385*^9, 450.419, 28.2, 5.989, 3.414, 6426.674, 21.2, 282.28, 10.39, 
  1.9, 20.6, 59.55, 0.53, 69.66, 0.645}, {"IND", "Asia", "India", 
  "2020-12-30", 1.0266674*^7, 21822., 20413.714, 148738., 299., 283.143, 
  7439.595, 15.813, 14.792, 107.781, 0.217, 0.205, 0.87, "", "", "", "", "", 
  "", "", "", 1.120281*^6, 1.7092203*^8, 123.856, 0.812, 950473., 0.689, 
  0.021, 46.6, "samples tested", "", "", "", "", "", "", "", "", "", 68.98, 
  1.380004385*^9, 450.419, 28.2, 5.989, 3.414, 6426.674, 21.2, 282.28, 10.39, 
  1.9, 20.6, 59.55, 0.53, 69.66, 0.645}, {"IND", "Asia", "India", 
  "2020-12-31", 1.0266674*^7, 0., 17118.429, 148738., 0., 235.143, 7439.595, 
  0., 12.405, 107.781, 0., 0.17, 0.87, "", "", "", "", "", "", "", "", 
  1.127244*^6, 1.72049274*^8, 124.673, 0.817, 962987., 0.698, 0.018, 56.3, 
  "samples tested", "", "", "", "", "", "", "", "", "", 68.98, 
  1.380004385*^9, 450.419, 28.2, 5.989, 3.414, 6426.674, 21.2, 282.28, 10.39, 
  1.9, 20.6, 59.55, 0.53, 69.66, 0.645}, {"IND", "Asia", "India", 
  "2021-01-01", 1.0286709*^7, 20035., 16798.714, 148994., 256., 235.857, 
  7454.113, 14.518, 12.173, 107.966, 0.186, 0.171, 0.9, "", "", "", "", "", 
  "", "", "", 1.06242*^6, 1.73111694*^8, 125.443, 0.77, 972276., 0.705, 
  0.017, 57.9, "samples tested", "", "", "", "", "", "", "", "", "", 68.98, 
  1.380004385*^9, 450.419, 28.2, 5.989, 3.414, 6426.674, 21.2, 282.28, 10.39, 
  1.9, 20.6, 59.55, 0.53, 69.66, 0.645}, {"IND", "Asia", "India", 
  "2021-01-02", 1.0323965*^7, 37256., 19445., 149435., 441., 259., 7481.11, 
  26.997, 14.091, 108.286, 0.32, 0.188, 0.91, "", "", "", "", "", "", "", "", 
  829964., 1.73941658*^8, 126.044, 0.601, 968910., 0.702, 0.02, 49.8, 
  "samples tested", "", "", "", "", "", "", "", "", "", 68.98, 
  1.380004385*^9, 450.419, 28.2, 5.989, 3.414, 6426.674, 21.2, 282.28, 10.39, 
  1.9, 20.6, 59.55, 0.53, 69.66, 0.645}, {"IND", "Asia", "India", 
  "2021-01-03", 1.0340469*^7, 16504., 18942.571, 149649., 214., 249.714, 
  7493.07, 11.959, 13.726, 108.441, 0.155, 0.181, 0.91, "", "", "", "", "", 
  "", "", "", 958125., 1.74899783*^8, 126.739, 0.694, 971018., 0.704, 0.02, 
  51.3, "samples tested", "", "", "", "", "", "", "", "", "", 68.98, 
  1.380004385*^9, 450.419, 28.2, 5.989, 3.414, 6426.674, 21.2, 282.28, 10.39, 
  1.9, 20.6, 59.55, 0.53, 69.66, 0.645}, {"IND", "Asia", "India", 
  "2021-01-04", 1.0356844*^7, 16375., 18934.429, 149850., 201., 242.429, 
  7504.936, 11.866, 13.721, 108.587, 0.146, 0.176, 0.91, "", "", "", "", "", 
  "", "", "", 735978., 1.75635761*^8, 127.272, 0.533, 973958., 0.706, 0.019, 
  51.4, "samples tested", "", "", "", "", "", "", "", "", "", 68.98, 
  1.380004385*^9, 450.419, 28.2, 5.989, 3.414, 6426.674, 21.2, 282.28, 10.39, 
  1.9, 20.6, 59.55, 0.53, 69.66, 0.645}, {"IND", "Asia", "India", 
  "2021-01-05", 1.0374932*^7, 18088., 18582.857, 150114., 264., 239.286, 
  7518.043, 13.107, 13.466, 108.778, 0.191, 0.173, 0.91, "", "", "", "", "", 
  "", "", "", 896236., 1.76531997*^8, 127.921, 0.649, 961464., 0.697, 0.019, 
  51.7, "samples tested", "", "", "", "", "", "", "", "", "", 68.98, 
  1.380004385*^9, 450.419, 28.2, 5.989, 3.414, 6426.674, 21.2, 282.28, 10.39, 
  1.9, 20.6, 59.55, 0.53, 69.66, 0.645}, {"IND", "Asia", "India", 
  "2021-01-06", 1.0395278*^7, 20346., 18372., 150336., 222., 228.286, 
  7532.786, 14.743, 13.313, 108.939, 0.161, 0.165, 0.91, "", "", "", "", "", 
  "", "", "", 931408., 1.77463405*^8, 128.596, 0.675, 934482., 0.677, 0.02, 
  50.9, "samples tested", "", "", "", "", "", "", "", "", "", 68.98, 
  1.380004385*^9, 450.419, 28.2, 5.989, 3.414, 6426.674, 21.2, 282.28, 10.39, 
  1.9, 20.6, 59.55, 0.53, 69.66, 0.645}, {"IND", "Asia", "India", 
  "2021-01-07", 1.0413417*^7, 18139., 20963.286, 150570., 234., 261.714, 
  7545.93, 13.144, 15.191, 109.108, 0.17, 0.19, 0.9, "", "", "", "", "", "", 
  "", "", 937590., 1.78400995*^8, 129.276, 0.679, 907389., 0.658, 0.023, 
  43.3, "samples tested", "", "", "", "", "", "", "", "", "", 68.98, 
  1.380004385*^9, 450.419, 28.2, 5.989, 3.414, 6426.674, 21.2, 282.28, 10.39, 
  1.9, 20.6, 59.55, 0.53, 69.66, 0.645}, {"IND", "Asia", "India", 
  "2021-01-08", 1.0413417*^7, 0., 18101.143, 150570., 0., 225.143, 7545.93, 
  0., 13.117, 109.108, 0., 0.163, 0.9, "", "", "", "", "", "", "", "", 
  935369., 1.79336364*^8, 129.953, 0.678, 889239., 0.644, 0.02, 49.1, 
  "samples tested", "", "", "", "", "", "", "", "", "", 68.98, 
  1.380004385*^9, 450.419, 28.2, 5.989, 3.414, 6426.674, 21.2, 282.28, 10.39, 
  1.9, 20.6, 59.55, 0.53, 69.66, 0.645}, {"IND", "Asia", "India", 
  "2021-01-09", 1.0450284*^7, 36867., 18045.571, 150999., 429., 223.429, 
  7572.646, 26.715, 13.076, 109.419, 0.311, 0.162, 0.92, "", "", "", "", "", 
  "", "", "", 916951., 1.80253315*^8, 130.618, 0.664, 901665., 0.653, 0.02, 
  50., "samples tested", "", "", "", "", "", "", "", "", "", 68.98, 
  1.380004385*^9, 450.419, 28.2, 5.989, 3.414, 6426.674, 21.2, 282.28, 10.39, 
  1.9, 20.6, 59.55, 0.53, 69.66, 0.645}, {"IND", "Asia", "India", 
  "2021-01-10", 1.0466595*^7, 16311., 18018., 151160., 161., 215.857, 
  7584.465, 11.82, 13.056, 109.536, 0.117, 0.156, 0.91, "", "", "", "", "", 
  "", "", "", 843307., 1.81096622*^8, 131.229, 0.611, 885263., 0.641, 0.02, 
  49.1, "samples tested", "", "", "", "", "", "", "", "", "", 68.98, 
  1.380004385*^9, 450.419, 28.2, 5.989, 3.414, 6426.674, 21.2, 282.28, 10.39, 
  1.9, 20.6, 59.55, 0.53, 69.66, 0.645}, {"IND", "Asia", "India", 
  "2021-01-11", 1.0479179*^7, 12584., 17476.429, 151327., 167., 211., 
  7593.584, 9.119, 12.664, 109.657, 0.121, 0.153, 0.9, "", "", "", "", "", 
  "", "", "", 659209., 1.81755831*^8, 131.707, 0.478, 874296., 0.634, 0.02, 
  50., "samples tested", "", "", "", "", "", "", "", "", "", 68.98, 
  1.380004385*^9, 450.419, 28.2, 5.989, 3.414, 6426.674, 21.2, 282.28, 10.39, 
  1.9, 20.6, 59.55, 0.53, 69.66, 0.645}, {"IND", "Asia", "India", 
  "2021-01-12", 1.0495147*^7, 15968., 17173.571, 151529., 202., 202.143, 
  7605.155, 11.571, 12.445, 109.803, 0.146, 0.146, 0.9, "", "", "", "", "", 
  "", "", "", 897056., 1.82652887*^8, 132.357, 0.65, 874413., 0.634, 0.02, 
  50.9, "samples tested", "", "", "", "", "", "", "", "", "", 68.98, 
  1.380004385*^9, 450.419, 28.2, 5.989, 3.414, 6426.674, 21.2, 282.28, 10.39, 
  1.9, 20.6, 59.55, 0.53, 69.66, 0.645}, {"IND", "Asia", "India", 
  "2021-01-13", 1.0512093*^7, 16946., 16687.857, 151727., 198., 198.714, 
  7617.434, 12.28, 12.093, 109.947, 0.143, 0.144, 0.89, "", "", "", "", "", 
  "", "", "", 836227., 1.83489114*^8, 132.963, 0.606, 860816., 0.624, 0.019, 
  51.6, "samples tested", "", "", "", "", "", "", "", "", "", 68.98, 
  1.380004385*^9, 450.419, 28.2, 5.989, 3.414, 6426.674, 21.2, 282.28, 10.39, 
  1.9, 20.6, 59.55, 0.53, 69.66, 0.645}, {"IND", "Asia", "India", 
  "2021-01-14", 1.0527683*^7, 15590., 16323.714, 151918., 191., 192.571, 
  7628.732, 11.297, 11.829, 110.085, 0.138, 0.14, 0.89, "", "", "", "", "", 
  "", "", "", 743191., 1.84232305*^8, 133.501, 0.539, 833044., 0.604, 0.02, 
  51., "samples tested", "", "", "", "", "", "", "", "", "", 68.98, 
  1.380004385*^9, 450.419, 28.2, 5.989, 3.414, 6426.674, 21.2, 282.28, 10.39, 
  1.9, 20.6, 59.55, 0.53, 69.66, 0.645}, {"IND", "Asia", "India", 
  "2021-01-15", 1.0542841*^7, 15158., 18489.143, 152093., 175., 217.571, 
  7639.716, 10.984, 13.398, 110.212, 0.127, 0.158, 0.88, "", "", "", "", "", 
  "", "", "", 730096., 1.84962401*^8, 134.03, 0.529, 803720., 0.582, 0.023, 
  43.5, "samples tested", 0., 0., "", "", "", 0., 0., "", "", 68.98, 
  1.380004385*^9, 450.419, 28.2, 5.989, 3.414, 6426.674, 21.2, 282.28, 10.39, 
  1.9, 20.6, 59.55, 0.53, 69.66, 0.645}, {"IND", "Asia", "India", 
  "2021-01-16", 1.0557985*^7, 15144., 15385.857, 152274., 181., 182.143, 
  7650.689, 10.974, 11.149, 110.343, 0.131, 0.132, 0.88, "", "", "", "", "", 
  "", "", "", 803090., 1.85765491*^8, 134.612, 0.582, 787454., 0.571, 0.02, 
  51.2, "samples tested", 191181., 191181., "", 191181., 191181., 0.01, 0.01, 
  "", 139., 68.98, 1.380004385*^9, 450.419, 28.2, 5.989, 3.414, 6426.674, 
  21.2, 282.28, 10.39, 1.9, 20.6, 59.55, 0.53, 69.66, 0.645}, 
 {"IND", "Asia", "India", "2021-01-17", 1.0571773*^7, 13788., 15025.429, 
  152419., 145., 179.857, 7660.681, 9.991, 10.888, 110.448, 0.105, 0.13, 
  0.88, "", "", "", "", "", "", "", "", 779377., 1.86544868*^8, 135.177, 
  0.565, 778321., 0.564, 0.019, 51.8, "samples tested", 224301., 224301., "", 
  33120., 112150., 0.02, 0.02, "", 81., 68.98, 1.380004385*^9, 450.419, 28.2, 
  5.989, 3.414, 6426.674, 21.2, 282.28, 10.39, 1.9, 20.6, 59.55, 0.53, 69.66, 
  0.645}, {"IND", "Asia", "India", "2021-01-18", 1.0581823*^7, 10050., 
  14663.429, 152556., 137., 175.571, 7667.963, 7.283, 10.626, 110.547, 0.099, 
  0.127, 0.88, "", "", "", "", "", "", "", "", 548168., 1.87093036*^8, 
  135.574, 0.397, 762458., 0.553, 0.019, 52., "samples tested", 454049., 
  454049., "", 229748., 151350., 0.03, 0.03, "", 110., 68.98, 1.380004385*^9, 
  450.419, 28.2, 5.989, 3.414, 6426.674, 21.2, 282.28, 10.39, 1.9, 20.6, 
  59.55, 0.53, 69.66, 0.645}, {"IND", "Asia", "India", "2021-01-19", 
  1.0595639*^7, 13816., 14356., 152718., 162., 169.857, 7677.975, 10.012, 
  10.403, 110.665, 0.117, 0.123, 0.89, "", "", "", "", "", "", "", "", 
  709791., 1.87802827*^8, 136.089, 0.514, 735706., 0.533, 0.02, 51.2, 
  "samples tested", 674835., 674835., "", 220786., 168709., 0.05, 0.05, "", 
  122., 68.98, 1.380004385*^9, 450.419, 28.2, 5.989, 3.414, 6426.674, 21.2, 
  282.28, 10.39, 1.9, 20.6, 59.55, 0.53, 69.66, 0.645}, 
 {"IND", "Asia", "India", "2021-01-20", 1.0610883*^7, 15244., 14112.857, 
  152869., 151., 163.143, 7689.021, 11.046, 10.227, 110.774, 0.109, 0.118, 
  0.89, "", "", "", "", "", "", "", "", 764120., 1.88566947*^8, 136.642, 
  0.554, 725405., 0.526, 0.019, 51.4, "samples tested", 806484., 806484., "", 
  131649., 161297., 0.06, 0.06, "", 117., 68.98, 1.380004385*^9, 450.419, 
  28.2, 5.989, 3.414, 6426.674, 21.2, 282.28, 10.39, 1.9, 20.6, 59.55, 0.53, 
  69.66, 0.645}, {"IND", "Asia", "India", "2021-01-21", 1.0625428*^7, 14545., 
  13963.571, 153032., 163., 159.143, 7699.561, 10.54, 10.118, 110.892, 0.118, 
  0.115, 0.9, "", "", "", "", "", "", "", "", 780835., 1.89347782*^8, 
  137.208, 0.566, 730782., 0.53, 0.019, 52.3, "samples tested", 1.043534*^6, 
  1.043534*^6, "", 237050., 173922., 0.08, 0.08, "", 126., 68.98, 
  1.380004385*^9, 450.419, 28.2, 5.989, 3.414, 6426.674, 21.2, 282.28, 10.39, 
  1.9, 20.6, 59.55, 0.53, 69.66, 0.645}, {"IND", "Asia", "India", 
  "2021-01-22", 1.0639684*^7, 14256., 13834.714, 153184., 152., 155.857, 
  7709.891, 10.33, 10.025, 111.003, 0.11, 0.113, 0.9, "", "", "", "", "", "", 
  "", "", 800242., 1.90148024*^8, 137.788, 0.58, 740803., 0.537, 0.019, 53.5, 
  "samples tested", 1.390592*^6, 1.390592*^6, "", 347058., 198656., 0.1, 0.1, 
  "", 144., 68.98, 1.380004385*^9, 450.419, 28.2, 5.989, 3.414, 6426.674, 
  21.2, 282.28, 10.39, 1.9, 20.6, 59.55, 0.53, 69.66, 0.645}, 
 {"IND", "Asia", "India", "2021-01-23", 1.0654533*^7, 14849., 13792.571, 
  153339., 155., 152.143, 7720.652, 10.76, 9.995, 111.115, 0.112, 0.11, 0.9, 
  "", "", "", "", "", "", "", "", 837095., 1.90985119*^8, 138.395, 0.607, 
  745661., 0.54, 0.018, 54.1, "samples tested", 1.582201*^6, 1.582201*^6, "", 
  191609., 198717., 0.11, 0.11, "", 144., 68.98, 1.380004385*^9, 450.419, 
  28.2, 5.989, 3.414, 6426.674, 21.2, 282.28, 10.39, 1.9, 20.6, 59.55, 0.53, 
  69.66, 0.645}, {"IND", "Asia", "India", "2021-01-24", 1.0667736*^7, 13203., 
  13709., 153470., 131., 150.143, 7730.219, 9.567, 9.934, 111.21, 0.095, 
  0.109, 0.9, "", "", "", "", "", "", "", "", 781752., 1.91766871*^8, 
  138.961, 0.566, 746000., 0.541, 0.018, 54.4, "samples tested", 1.615504*^6, 
  1.615504*^6, "", 33303., 198743., 0.12, 0.12, "", 144., 68.98, 
  1.380004385*^9, 450.419, 28.2, 5.989, 3.414, 6426.674, 21.2, 282.28, 10.39, 
  1.9, 20.6, 59.55, 0.53, 69.66, 0.645}, {"IND", "Asia", "India", 
  "2021-01-25", 1.0676838*^7, 9102., 13573.571, 153587., 117., 147.286, 
  7736.815, 6.596, 9.836, 111.295, 0.085, 0.107, 0.91, "", "", "", "", "", 
  "", "", "", 570246., 1.92337117*^8, 139.374, 0.413, 749154., 0.543, 0.018, 
  55.2, "samples tested", 2.023809*^6, 2.023809*^6, "", 408305., 224251., 
  0.15, 0.15, "", 163., 68.98, 1.380004385*^9, 450.419, 28.2, 5.989, 3.414, 
  6426.674, 21.2, 282.28, 10.39, 1.9, 20.6, 59.55, 0.53, 69.66, 0.645}, 
 {"IND", "Asia", "India", "2021-01-26", 1.0689527*^7, 12689., 13412.571, 
  153724., 137., 143.714, 7746.009, 9.195, 9.719, 111.394, 0.099, 0.104, 
  0.91, "", "", "", "", "", "", "", "", 725577., 1.93062694*^8, 139.9, 0.526, 
  751410., 0.544, 0.018, 56., "samples tested", 2.02948*^6, 2.02948*^6, "", 
  5671., 193521., 0.15, 0.15, "", 140., 67.13, 1.380004385*^9, 450.419, 28.2, 
  5.989, 3.414, 6426.674, 21.2, 282.28, 10.39, 1.9, 20.6, 59.55, 0.53, 69.66, 
  0.645}, {"IND", "Asia", "India", "2021-01-27", 1.0701193*^7, 11666., 
  12901.429, 153847., 123., 139.714, 7754.463, 8.454, 9.349, 111.483, 0.089, 
  0.101, 0.92, "", "", "", "", "", "", "", "", 550426., 1.9361312*^8, 
  140.299, 0.399, 720882., 0.522, 0.018, 55.9, "samples tested", 2.355979*^6, 
  2.355979*^6, "", 326499., 221356., 0.17, 0.17, "", 160., 61.57, 
  1.380004385*^9, 450.419, 28.2, 5.989, 3.414, 6426.674, 21.2, 282.28, 10.39, 
  1.9, 20.6, 59.55, 0.53, 69.66, 0.645}, {"IND", "Asia", "India", 
  "2021-01-28", 1.0720048*^7, 18855., 13517.143, 154010., 163., 139.714, 
  7768.126, 13.663, 9.795, 111.601, 0.118, 0.101, 0.92, "", "", "", "", "", 
  "", "", "", 725653., 1.94338773*^8, 140.825, 0.526, 712999., 0.517, 0.019, 
  52.7, "samples tested", 2.928053*^6, 2.928053*^6, "", 572074., 269217., 
  0.21, 0.21, "", 195., 61.57, 1.380004385*^9, 450.419, 28.2, 5.989, 3.414, 
  6426.674, 21.2, 282.28, 10.39, 1.9, 20.6, 59.55, 0.53, 69.66, 0.645}, 
 {"IND", "Asia", "India", "2021-01-29", 1.073313*^7, 13082., 13349.429, 
  154147., 137., 137.571, 7777.606, 9.48, 9.673, 111.7, 0.099, 0.1, 0.92, "", 
  "", "", "", "", "", "", "", 742306., 1.95081079*^8, 141.363, 0.538, 
  704722., 0.511, 0.019, 52.8, "samples tested", 3.500027*^6, 3.500027*^6, 
  "", 571974., 301348., 0.25, 0.25, "", 218., 61.57, 1.380004385*^9, 450.419, 
  28.2, 5.989, 3.414, 6426.674, 21.2, 282.28, 10.39, 1.9, 20.6, 59.55, 0.53, 
  69.66, 0.645}, {"IND", "Asia", "India", "2021-01-30", 1.0746174*^7, 13044., 
  13091.571, 154274., 127., 133.571, 7787.058, 9.452, 9.487, 111.792, 0.092, 
  0.097, 0.92, "", "", "", "", "", "", "", "", 756329., 1.95837408*^8, 
  141.911, 0.548, 693184., 0.502, 0.019, 52.9, "samples tested", 3.744334*^6, 
  3.744334*^6, "", 244307., 308876., 0.27, 0.27, "", 224., 61.57, 
  1.380004385*^9, 450.419, 28.2, 5.989, 3.414, 6426.674, 21.2, 282.28, 10.39, 
  1.9, 20.6, 59.55, 0.53, 69.66, 0.645}, {"IND", "Asia", "India", 
  "2021-01-31", 1.075761*^7, 11436., 12839.143, 154392., 118., 131.714, 
  7795.345, 8.287, 9.304, 111.878, 0.086, 0.095, 0.92, "", "", "", "", "", 
  "", "", "", 750964., 1.96588372*^8, 142.455, 0.544, 688786., 0.499, 0.019, 
  53.6, "samples tested", 3.758843*^6, 3.758843*^6, "", 14509., 306191., 
  0.27, 0.27, "", 222., 61.57, 1.380004385*^9, 450.419, 28.2, 5.989, 3.414, 
  6426.674, 21.2, 282.28, 10.39, 1.9, 20.6, 59.55, 0.53, 69.66, 0.645}, 
 {"IND", "Asia", "India", "2021-02-01", 1.0766245*^7, 8635., 12772.429, 
  154486., 94., 128.429, 7801.602, 6.257, 9.255, 111.946, 0.068, 0.093, 0.92, 
  "", "", "", "", "", "", "", "", 504263., 1.97092635*^8, 142.82, 0.365, 
  679360., 0.492, 0.019, 53.2, "samples tested", 3.950156*^6, 3.950156*^6, 
  "", 191313., 275192., 0.29, 0.29, "", 199., 61.57, 1.380004385*^9, 450.419, 
  28.2, 5.989, 3.414, 6426.674, 21.2, 282.28, 10.39, 1.9, 20.6, 59.55, 0.53, 
  69.66, 0.645}, {"IND", "Asia", "India", "2021-02-02", 1.0777284*^7, 11039., 
  12536.714, 154596., 110., 124.571, 7809.601, 7.999, 9.085, 112.026, 0.08, 
  0.09, 0.92, "", "", "", "", "", "", "", "", 659422., 1.97752057*^8, 
  143.298, 0.478, 669909., 0.485, 0.019, 53.4, "samples tested", 4.138918*^6, 
  4.138918*^6, "", 188762., 301348., 0.3, 0.3, "", 218., 61.57, 
  1.380004385*^9, 450.419, 28.2, 5.989, 3.414, 6426.674, 21.2, 282.28, 10.39, 
  1.9, 20.6, 59.55, 0.53, 69.66, 0.645}, {"IND", "Asia", "India", 
  "2021-02-03", 1.0790183*^7, 12899., 12712.857, 154703., 107., 122.286, 
  7818.948, 9.347, 9.212, 112.103, 0.078, 0.089, 0.93, "", "", "", "", "", 
  "", "", "", 721121., 1.98473178*^8, 143.821, 0.523, 694294., 0.503, 0.018, 
  54.6, "samples tested", 4.449552*^6, 4.449552*^6, "", 310634., 299082., 
  0.32, 0.32, "", 217., 61.57, 1.380004385*^9, 450.419, 28.2, 5.989, 3.414, 
  6426.674, 21.2, 282.28, 10.39, 1.9, 20.6, 59.55, 0.53, 69.66, 0.645}, 
 {"IND", "Asia", "India", "2021-02-04", 1.0802591*^7, 12408., 11791.857, 
  154823., 120., 116.143, 7827.94, 8.991, 8.545, 112.19, 0.087, 0.084, 0.93, 
  "", "", "", "", "", "", "", "", 742841., 1.99216019*^8, 144.359, 0.538, 
  696749., 0.505, 0.017, 59.1, "samples tested", 4.959445*^6, 4.959445*^6, 
  "", 509893., 290199., 0.36, 0.36, "", 210., 61.57, 1.380004385*^9, 450.419, 
  28.2, 5.989, 3.414, 6426.674, 21.2, 282.28, 10.39, 1.9, 20.6, 59.55, 0.53, 
  69.66, 0.645}, {"IND", "Asia", "India", "2021-02-05", 1.0814304*^7, 11713., 
  11596.286, 154918., 95., 110.143, 7836.427, 8.488, 8.403, 112.259, 0.069, 
  0.08, 0.93, "", "", "", "", "", "", "", "", 715776., 1.99931795*^8, 
  144.878, 0.519, 692959., 0.502, 0.017, 59.8, "samples tested", 5.416849*^6, 
  5.416849*^6, "", 457404., 273832., 0.39, 0.39, "", 198., 61.57, 
  1.380004385*^9, 450.419, 28.2, 5.989, 3.414, 6426.674, 21.2, 282.28, 10.39, 
  1.9, 20.6, 59.55, 0.53, 69.66, 0.645}, {"IND", "Asia", "India", 
  "2021-02-06", 1.0826363*^7, 12059., 11455.571, 154996., 78., 103.143, 
  7845.166, 8.738, 8.301, 112.316, 0.057, 0.075, 0.94, "", "", "", "", "", 
  "", "", "", 740794., 2.00672589*^8, 145.414, 0.537, 690740., 0.501, 0.017, 
  60.3, "samples tested", 5.775322*^6, 5.775322*^6, "", 358473., 290141., 
  0.42, 0.42, "", 210., 61.57, 1.380004385*^9, 450.419, 28.2, 5.989, 3.414, 
  6426.674, 21.2, 282.28, 10.39, 1.9, 20.6, 59.55, 0.53, 69.66, 0.645}, 
 {"IND", "Asia", "India", "2021-02-07", 1.0838194*^7, 11831., 11512., 
  155080., 84., 98.286, 7853.739, 8.573, 8.342, 112.376, 0.061, 0.071, 0.95, 
  "", "", "", "", "", "", "", "", 695789., 2.01368378*^8, 145.919, 0.504, 
  682858., 0.495, 0.017, 59.3, "samples tested", 5.812362*^6, 5.812362*^6, 
  "", 37040., 293360., 0.42, 0.42, "", 213., 61.57, 1.380004385*^9, 450.419, 
  28.2, 5.989, 3.414, 6426.674, 21.2, 282.28, 10.39, 1.9, 20.6, 59.55, 0.53, 
  69.66, 0.645}, {"IND", "Asia", "India", "2021-02-08", 1.0847304*^7, 9110., 
  11579.857, 155158., 78., 96., 7860.34, 6.601, 8.391, 112.433, 0.057, 0.07, 
  0.95, "", "", "", "", "", "", "", "", 532236., 2.01900614*^8, 146.304, 
  0.386, 686854., 0.498, 0.017, 59.3, "samples tested", 6.259008*^6, 
  6.259008*^6, "", 446646., 329836., 0.45, 0.45, "", 239., 61.57, 
  1.380004385*^9, 450.419, 28.2, 5.989, 3.414, 6426.674, 21.2, 282.28, 10.39, 
  1.9, 20.6, 59.55, 0.53, 69.66, 0.645}, {"IND", "Asia", "India", 
  "2021-02-09", 1.0858371*^7, 11067., 11583.857, 155252., 94., 93.714, 
  7868.36, 8.02, 8.394, 112.501, 0.068, 0.068, 0.96, "", "", "", "", "", "", 
  "", "", 687138., 2.02587752*^8, 146.802, 0.498, 690814., 0.501, 0.017, 
  59.6, "samples tested", 6.611561*^6, 6.611561*^6, "", 352553., 353235., 
  0.48, 0.48, "", 256., 61.57, 1.380004385*^9, 450.419, 28.2, 5.989, 3.414, 
  6426.674, 21.2, 282.28, 10.39, 1.9, 20.6, 59.55, 0.53, 69.66, 0.645}, 
 {"IND", "Asia", "India", "2021-02-10", 1.0871294*^7, 12923., 11587.286, 
  155360., 108., 93.857, 7877.724, 9.364, 8.397, 112.579, 0.078, 0.068, 0.97, 
  "", "", "", "", "", "", "", "", 736903., 2.03324655*^8, 147.336, 0.534, 
  693068., 0.502, 0.017, 59.8, "samples tested", 7.017114*^6, 7.017114*^6, 
  "", 405553., 366795., 0.51, 0.51, "", 266., 61.57, 1.380004385*^9, 450.419, 
  28.2, 5.989, 3.414, 6426.674, 21.2, 282.28, 10.39, 1.9, 20.6, 59.55, 0.53, 
  69.66, 0.645}, {"IND", "Asia", "India", "2021-02-11", 1.0880603*^7, 9309., 
  11144.571, 155447., 87., 89.143, 7884.47, 6.746, 8.076, 112.642, 0.063, 
  0.065, 0.97, "", "", "", "", "", "", "", "", 699185., 2.0402384*^8, 
  147.843, 0.507, 686832., 0.498, 0.016, 61.6, "samples tested", 7.50501*^6, 
  7.50501*^6, "", 487896., 363652., 0.54, 0.54, "", 264., 61.57, 
  1.380004385*^9, 450.419, 28.2, 5.989, 3.414, 6426.674, 21.2, 282.28, 10.39, 
  1.9, 20.6, 59.55, 0.53, 69.66, 0.645}, {"IND", "Asia", "India", 
  "2021-02-12", 1.0892746*^7, 12143., 11206., 155550., 103., 90.286, 
  7893.269, 8.799, 8.12, 112.717, 0.075, 0.065, 0.99, "", "", "", "", "", "", 
  "", "", 765944., 2.04789784*^8, 148.398, 0.555, 693998., 0.503, 0.016, 
  61.9, "samples tested", 7.967647*^6, 7.967647*^6, "", 462637., 364400., 
  0.58, 0.58, "", 264., 61.57, 1.380004385*^9, 450.419, 28.2, 5.989, 3.414, 
  6426.674, 21.2, 282.28, 10.39, 1.9, 20.6, 59.55, 0.53, 69.66, 0.645}, 
 {"IND", "Asia", "India", "2021-02-13", 1.090494*^7, 12194., 11225.286, 
  155642., 92., 92.286, 7902.105, 8.836, 8.134, 112.784, 0.067, 0.067, 1., 
  "", "", "", "", "", "", "", "", 743614., 2.05533398*^8, 148.937, 0.539, 
  694401., 0.503, 0.016, 61.9, "samples tested", 8.052454*^6, 8.044786*^6, 
  7668., 84807., 325305., 0.58, 0.58, 0., 236., 61.57, 1.380004385*^9, 
  450.419, 28.2, 5.989, 3.414, 6426.674, 21.2, 282.28, 10.39, 1.9, 20.6, 
  59.55, 0.53, 69.66, 0.645}, {"IND", "Asia", "India", "2021-02-14", 
  1.0916589*^7, 11649., 11199.286, 155732., 90., 93.143, 7910.547, 8.441, 
  8.115, 112.849, 0.065, 0.067, 1.01, "", "", "", "", "", "", "", "", 
  697114., 2.06230512*^8, 149.442, 0.505, 694591., 0.503, 0.016, 62., 
  "samples tested", "", "", "", "", 353179., "", "", "", 256., 61.57, 
  1.380004385*^9, 450.419, 28.2, 5.989, 3.414, 6426.674, 21.2, 282.28, 10.39, 
  1.9, 20.6, 59.55, 0.53, 69.66, 0.645}, {"IND", "Asia", "India", 
  "2021-02-15", 1.092571*^7, 9121., 11200.857, 155813., 81., 93.571, 
  7917.156, 6.609, 8.117, 112.908, 0.059, 0.068, 1.02, "", "", "", "", "", 
  "", "", "", 486122., 2.06716634*^8, 149.794, 0.352, 688003., 0.499, 0.016, 
  61.4, "samples tested", 8.516771*^6, 8.418653*^6, 98118., "", 322538., 
  0.62, 0.61, 0.01, 234., 61.57, 1.380004385*^9, 450.419, 28.2, 5.989, 3.414, 
  6426.674, 21.2, 282.28, 10.39, 1.9, 20.6, 59.55, 0.53, 69.66, 0.645}, 
 {"IND", "Asia", "India", "2021-02-16", 1.093732*^7, 11610., 11278.429, 
  155913., 100., 94.429, 7925.569, 8.413, 8.173, 112.98, 0.072, 0.068, 1.04, 
  "", "", "", "", "", "", "", "", 615664., 2.07332298*^8, 150.24, 0.446, 
  677792., 0.491, 0.017, 60.1, "samples tested", 8.857341*^6, 8.641002*^6, 
  216339., 340570., 320826., 0.64, 0.63, 0.02, 232., 61.57, 1.380004385*^9, 
  450.419, 28.2, 5.989, 3.414, 6426.674, 21.2, 282.28, 10.39, 1.9, 20.6, 
  59.55, 0.53, 69.66, 0.645}, {"IND", "Asia", "India", "2021-02-17", 
  1.0950201*^7, 12881., 11272.429, 156014., 101., 93.429, 7934.903, 9.334, 
  8.168, 113.053, 0.073, 0.068, 1.05, "", "", "", "", "", "", "", "", 
  644931., 2.07977229*^8, 150.708, 0.467, 664653., 0.482, 0.017, 59., 
  "samples tested", 9.186757*^6, 8.844641*^6, 342116., 329416., 309949., 
  0.67, 0.64, 0.02, 225., 61.57, 1.380004385*^9, 450.419, 28.2, 5.989, 3.414, 
  6426.674, 21.2, 282.28, 10.39, 1.9, 20.6, 59.55, 0.53, 69.66, 0.645}, 
 {"IND", "Asia", "India", "2021-02-18", 1.0963394*^7, 13193., 11827.286, 
  156111., 97., 94.857, 7944.463, 9.56, 8.57, 113.124, 0.07, 0.069, 1.06, "", 
  "", "", "", "", "", "", "", 726562., 2.08703791*^8, 151.234, 0.526, 
  668564., 0.484, 0.018, 56.5, "samples tested", 9.846523*^6, 9.381591*^6, 
  464932., 659766., 334502., 0.71, 0.68, 0.03, 242., 61.57, 1.380004385*^9, 
  450.419, 28.2, 5.989, 3.414, 6426.674, 21.2, 282.28, 10.39, 1.9, 20.6, 
  59.55, 0.53, 69.66, 0.645}, {"IND", "Asia", "India", "2021-02-19", 
  1.0977387*^7, 13993., 12091.571, 156212., 101., 94.571, 7954.603, 10.14, 
  8.762, 113.197, 0.073, 0.069, 1.07, "", "", "", "", "", "", "", "", 
  771071., 2.09474862*^8, 151.793, 0.559, 669297., 0.485, 0.018, 55.4, 
  "samples tested", 1.0449942*^7, 9.693*^6, 756942., 603419., 354614., 0.76, 
  0.7, 0.05, 257., 61.57, 1.380004385*^9, 450.419, 28.2, 5.989, 3.414, 
  6426.674, 21.2, 282.28, 10.39, 1.9, 20.6, 59.55, 0.53, 69.66, 0.645}, 
 {"IND", "Asia", "India", "2021-02-20", 1.0991651*^7, 14264., 12387.286, 
  156302., 90., 94.286, 7964.939, 10.336, 8.976, 113.262, 0.065, 0.068, 1.08, 
  "", "", "", "", "", "", "", "", 786618., 2.1026148*^8, 152.363, 0.57, 
  675440., 0.489, 0.018, 54.5, "samples tested", 1.0838323*^7, 9.964383*^6, 
  873940., 388381., 397981., 0.79, 0.72, 0.06, 288., 61.57, 1.380004385*^9, 
  450.419, 28.2, 5.989, 3.414, 6426.674, 21.2, 282.28, 10.39, 1.9, 20.6, 
  59.55, 0.53, 69.66, 0.645}, {"IND", "Asia", "India", "2021-02-21", 
  1.100585*^7, 14199., 12751.571, 156385., 83., 93.286, 7975.228, 10.289, 
  9.24, 113.322, 0.06, 0.068, 1.09, "", "", "", "", "", "", "", "", 670050., 
  2.1093153*^8, 152.848, 0.486, 671574., 0.487, 0.019, 52.7, 
  "samples tested", 1.1085173*^7, 1.0124531*^7, 960642., 246850., 400080., 
  0.8, 0.73, 0.07, 290., 61.57, 1.380004385*^9, 450.419, 28.2, 5.989, 3.414, 
  6426.674, 21.2, 282.28, 10.39, 1.9, 20.6, 59.55, 0.53, 69.66, 0.645}, 
 {"IND", "Asia", "India", "2021-02-22", 1.1016434*^7, 10584., 12960.571, 
  156463., 78., 92.857, 7982.898, 7.67, 9.392, 113.379, 0.057, 0.067, 1.1, 
  "", "", "", "", "", "", "", "", 620216., 2.11551746*^8, 153.298, 0.449, 
  690730., 0.501, 0.019, 53.3, "samples tested", 1.1424094*^7, 1.0308552*^7, 
  1.115542*^6, 338921., 415332., 0.83, 0.75, 0.08, 301., 61.57, 
  1.380004385*^9, 450.419, 28.2, 5.989, 3.414, 6426.674, 21.2, 282.28, 10.39, 
  1.9, 20.6, 59.55, 0.53, 69.66, 0.645}, {"IND", "Asia", "India", 
  "2021-02-23", 1.1030176*^7, 13742., 13265.143, 156567., 104., 93.429, 
  7992.856, 9.958, 9.612, 113.454, 0.075, 0.068, 1.11, "", "", "", "", "", 
  "", "", "", 678685., 2.12230431*^8, 153.79, 0.492, 699733., 0.507, 0.019, 
  52.7, "samples tested", 1.1907392*^7, 1.0585757*^7, 1.321635*^6, 483298., 
  435722., 0.86, 0.77, 0.1, 316., 61.57, 1.380004385*^9, 450.419, 28.2, 
  5.989, 3.414, 6426.674, 21.2, 282.28, 10.39, 1.9, 20.6, 59.55, 0.53, 69.66, 
  0.645}, {"IND", "Asia", "India", "2021-02-24", 1.1046914*^7, 16738., 
  13816.143, 156705., 138., 98.714, 8004.985, 12.129, 10.012, 113.554, 0.1, 
  0.072, 1.12, "", "", "", "", "", "", "", "", 805844., 2.13036275*^8, 
  154.374, 0.584, 722721., 0.524, 0.019, 52.3, "samples tested", 
  1.2366633*^7, 1.0884879*^7, 1.481754*^6, 459241., 454268., 0.9, 0.79, 0.11, 
  329., 63.43, 1.380004385*^9, 450.419, 28.2, 5.989, 3.414, 6426.674, 21.2, 
  282.28, 10.39, 1.9, 20.6, 59.55, 0.53, 69.66, 0.645}, 
 {"IND", "Asia", "India", "2021-02-25", 1.1063491*^7, 16577., 14299.571, 
  156825., 120., 102., 8016.997, 12.012, 10.362, 113.641, 0.087, 0.074, 1.13, 
  "", "", "", "", "", "", "", "", 793383., 2.13829658*^8, 154.949, 0.575, 
  732267., 0.531, 0.02, 51.2, "samples tested", 1.3067047*^7, 1.1206188*^7, 
  1.860859*^6, 700414., 460075., 0.95, 0.81, 0.13, 333., 63.43, 
  1.380004385*^9, 450.419, 28.2, 5.989, 3.414, 6426.674, 21.2, 282.28, 10.39, 
  1.9, 20.6, 59.55, 0.53, 69.66, 0.645}, {"IND", "Asia", "India", 
  "2021-02-26", 1.1079979*^7, 16488., 14656., 156938., 113., 103.714, 
  8028.945, 11.948, 10.62, 113.723, 0.082, 0.075, 1.13, "", "", "", "", "", 
  "", "", "", 831807., 2.14661465*^8, 155.551, 0.603, 740943., 0.537, 0.02, 
  50.6, "samples tested", 1.375694*^7, 1.1552857*^7, 2.204083*^6, 689893., 
  472428., 1., 0.84, 0.16, 342., 63.43, 1.380004385*^9, 450.419, 28.2, 5.989, 
  3.414, 6426.674, 21.2, 282.28, 10.39, 1.9, 20.6, 59.55, 0.53, 69.66, 
  0.645}, {"IND", "Asia", "India", "2021-02-27", 1.1096731*^7, 16752., 
  15011.429, 157051., 113., 107., 8041.084, 12.139, 10.878, 113.805, 0.082, 
  0.078, 1.13, "", "", "", "", "", "", "", "", 773918., 2.15435383*^8, 
  156.112, 0.561, 739129., 0.536, 0.02, 49.2, "samples tested", 1.4242547*^7, 
  1.1788669*^7, 2.453878*^6, 485607., 486318., 1.03, 0.85, 0.18, 352., 63.43, 
  1.380004385*^9, 450.419, 28.2, 5.989, 3.414, 6426.674, 21.2, 282.28, 10.39, 
  1.9, 20.6, 59.55, 0.53, 69.66, 0.645}, {"IND", "Asia", "India", 
  "2021-02-28", 1.1112241*^7, 15510., 15198.714, 157157., 106., 110.286, 
  8052.323, 11.239, 11.014, 113.882, 0.077, 0.08, 1.14, "", "", "", "", "", 
  "", "", "", 795723., 2.16231106*^8, 156.689, 0.577, 757082., 0.549, 0.02, 
  49.8, "samples tested", 1.4301266*^7, 1.1845075*^7, 2.456191*^6, 58719., 
  459442., 1.04, 0.86, 0.18, 333., 63.43, 1.380004385*^9, 450.419, 28.2, 
  5.989, 3.414, 6426.674, 21.2, 282.28, 10.39, 1.9, 20.6, 59.55, 0.53, 69.66, 
  0.645}, {"IND", "Asia", "India", "2021-03-01", 1.1124527*^7, 12286., 
  15441.857, 157248., 91., 112.143, 8061.226, 8.903, 11.19, 113.947, 0.066, 
  0.081, 1.14, "", "", "", "", "", "", "", "", 627668., 2.16858774*^8, 
  157.144, 0.455, 758147., 0.549, 0.02, 49.1, "samples tested", 1.4854136*^7, 
  1.2256337*^7, 2.597799*^6, 552870., 490006., 1.08, 0.89, 0.19, 355., 63.43, 
  1.380004385*^9, 450.419, 28.2, 5.989, 3.414, 6426.674, 21.2, 282.28, 10.39, 
  1.9, 20.6, 59.55, 0.53, 69.66, 0.645}, {"IND", "Asia", "India", 
  "2021-03-02", 1.1139516*^7, 14989., 15620., 157346., 98., 111.286, 
  8072.087, 10.862, 11.319, 114.018, 0.071, 0.081, 1.15, "", "", "", "", "", 
  "", "", "", 759283., 2.17618057*^8, 157.694, 0.55, 769661., 0.558, 0.02, 
  49.3, "samples tested", 1.5620749*^7, 1.2906771*^7, 2.713978*^6, 766613., 
  530480., 1.13, 0.94, 0.2, 384., 63.43, 1.380004385*^9, 450.419, 28.2, 
  5.989, 3.414, 6426.674, 21.2, 282.28, 10.39, 1.9, 20.6, 59.55, 0.53, 69.66, 
  0.645}, {"IND", "Asia", "India", "2021-03-03", 1.1156923*^7, 17407., 
  15715.571, 157435., 89., 104.286, 8084.701, 12.614, 11.388, 114.083, 0.064, 
  0.076, 1.16, "", "", "", "", "", "", "", "", 785220., 2.18403277*^8, 
  158.263, 0.569, 766715., 0.556, 0.02, 48.8, "samples tested", 1.6616048*^7, 
  1.3739121*^7, 2.876927*^6, 995299., 607059., 1.2, 1., 0.21, 440., 63.43, 
  1.380004385*^9, 450.419, 28.2, 5.989, 3.414, 6426.674, 21.2, 282.28, 10.39, 
  1.9, 20.6, 59.55, 0.53, 69.66, 0.645}, {"IND", "Asia", "India", 
  "2021-03-04", 1.1173761*^7, 16838., 15752.857, 157548., 113., 103.286, 
  8096.903, 12.201, 11.415, 114.165, 0.082, 0.075, 1.17, "", "", "", "", "", 
  "", "", "", 775631., 2.19178908*^8, 158.825, 0.562, 764179., 0.554, 0.021, 
  48.5, "samples tested", 1.8005503*^7, 1.4796835*^7, 3.208668*^6, 
  1.389455*^6, 705494., 1.3, 1.07, 0.23, 511., 63.43, 1.380004385*^9, 
  450.419, 28.2, 5.989, 3.414, 6426.674, 21.2, 282.28, 10.39, 1.9, 20.6, 
  59.55, 0.53, 69.66, 0.645}, {"IND", "Asia", "India", "2021-03-05", 
  1.1192045*^7, 18284., 16009.429, 157656., 108., 102.571, 8110.152, 13.249, 
  11.601, 114.243, 0.078, 0.074, 1.18, "", "", "", "", "", "", "", "", 
  761834., 2.19940742*^8, 159.377, 0.552, 754182., 0.547, 0.021, 47.1, 
  "samples tested", 1.9497704*^7, 1.5996683*^7, 3.501021*^6, 1.492201*^6, 
  820109., 1.41, 1.16, 0.25, 594., 63.43, 1.380004385*^9, 450.419, 28.2, 
  5.989, 3.414, 6426.674, 21.2, 282.28, 10.39, 1.9, 20.6, 59.55, 0.53, 69.66, 
  0.645}, {"IND", "Asia", "India", "2021-03-06", 1.1210799*^7, 18754., 
  16295.429, 157756., 100., 100.714, 8123.742, 13.59, 11.808, 114.316, 0.072, 
  0.073, 1.19, "", "", "", "", "", "", "", "", 751935., 2.20692677*^8, 
  159.922, 0.545, 751042., 0.544, 0.022, 46.1, "samples tested", 
  2.0922344*^7, 1.7168303*^7, 3.754041*^6, 1.42464*^6, 954257., 1.52, 1.24, 
  0.27, 691., 63.43, 1.380004385*^9, 450.419, 28.2, 5.989, 3.414, 6426.674, 
  21.2, 282.28, 10.39, 1.9, 20.6, 59.55, 0.53, 69.66, 0.645}, 
 {"IND", "Asia", "India", "2021-03-07", 1.1229398*^7, 18599., 16736.714, 
  157853., 97., 99.429, 8137.219, 13.477, 12.128, 114.386, 0.07, 0.072, 1.2, 
  "", "", "", "", "", "", "", "", 737830., 2.21430507*^8, 160.456, 0.535, 
  742772., 0.538, 0.023, 44.4, "samples tested", 2.098901*^7, 1.7227903*^7, 
  3.761107*^6, 66666., 955392., 1.52, 1.25, 0.27, 692., 63.43, 
  1.380004385*^9, 450.419, 28.2, 5.989, 3.414, 6426.674, 21.2, 282.28, 10.39, 
  1.9, 20.6, 59.55, 0.53, 69.66, 0.645}, {"IND", "Asia", "India", 
  "2021-03-08", 1.1244786*^7, 15388., 17179.857, 157930., 77., 97.429, 
  8148.37, 11.151, 12.449, 114.442, 0.056, 0.071, 1.22, "", "", "", "", "", 
  "", "", "", "", "", "", "", 744982., 0.54, 0.023, 43.4, "samples tested", 
  2.3008733*^7, 1.8943283*^7, 4.06545*^6, 2.019723*^6, 1.164942*^6, 1.67, 
  1.37, 0.29, 844., 63.43, 1.380004385*^9, 450.419, 28.2, 5.989, 3.414, 
  6426.674, 21.2, 282.28, 10.39, 1.9, 20.6, 59.55, 0.53, 69.66, 0.645}, 
 {"IND", "Asia", "India", "2021-03-09", 1.1262707*^7, 17921., 17598.714, 
  158063., 133., 102.429, 8161.356, 12.986, 12.753, 114.538, 0.096, 0.074, 
  1.24, "", "", "", "", "", "", "", "", "", 2.22716796*^8, 161.388, "", 
  728391., 0.528, 0.024, 41.4, "samples tested", 2.4367906*^7, 2.0004227*^7, 
  4.363679*^6, 1.359173*^6, 1.249594*^6, 1.77, 1.45, 0.32, 906., 57.87, 
  1.380004385*^9, 450.419, 28.2, 5.989, 3.414, 6426.674, 21.2, 282.28, 10.39, 
  1.9, 20.6, 59.55, 0.53, 69.66, 0.645}, {"IND", "Asia", "India", 
  "2021-03-10", 1.1285561*^7, 22854., 18376.857, 158189., 126., 107.714, 
  8177.917, 16.561, 13.317, 114.629, 0.091, 0.078, 1.25, "", "", "", "", "", 
  "", "", "", 763081., 2.23479877*^8, 161.941, 0.553, 725229., 0.526, 0.025, 
  39.5, "samples tested", 2.5685011*^7, 2.1034481*^7, 4.65053*^6, 
  1.317105*^6, 1.295566*^6, 1.86, 1.52, 0.34, 939., 57.87, 1.380004385*^9, 
  450.419, 28.2, 5.989, 3.414, 6426.674, 21.2, 282.28, 10.39, 1.9, 20.6, 
  59.55, 0.53, 69.66, 0.645}, {"IND", "Asia", "India", "2021-03-11", 
  1.1308846*^7, 23285., 19297.857, 158306., 117., 108.286, 8194.79, 16.873, 
  13.984, 114.714, 0.085, 0.078, 1.27, "", "", "", "", "", "", "", "", 
  778416., 2.24258293*^8, 162.505, 0.564, 725626., 0.526, 0.027, 37.6, 
  "samples tested", 2.616492*^7, 2.1435841*^7, 4.729079*^6, 479909., 
  1.165631*^6, 1.9, 1.55, 0.34, 845., 57.87, 1.380004385*^9, 450.419, 28.2, 
  5.989, 3.414, 6426.674, 21.2, 282.28, 10.39, 1.9, 20.6, 59.55, 0.53, 69.66, 
  0.645}, {"IND", "Asia", "India", "2021-03-12", 1.1333728*^7, 24882., 
  20240.429, 158446., 140., 112.857, 8212.82, 18.03, 14.667, 114.816, 0.101, 
  0.082, 1.29, "", "", "", "", "", "", "", "", 740345., 2.24998638*^8, 
  163.042, 0.536, 722557., 0.524, 0.028, 35.7, "samples tested", 
  2.8218457*^7, 2.3075504*^7, 5.142953*^6, 2.053537*^6, 1.245822*^6, 2.04, 
  1.67, 0.37, 903., 57.87, 1.380004385*^9, 450.419, 28.2, 5.989, 3.414, 
  6426.674, 21.2, 282.28, 10.39, 1.9, 20.6, 59.55, 0.53, 69.66, 0.645}, 
 {"IND", "Asia", "India", "2021-03-13", 1.1359048*^7, 25320., 21178.429, 
  158607., 161., 121.571, 8231.168, 18.348, 15.347, 114.932, 0.117, 0.088, 
  1.31, "", "", "", "", "", "", "", "", 840635., 2.25839273*^8, 163.651, 
  0.609, 735228., 0.533, 0.029, 34.7, "samples tested", 2.9738409*^7, 
  2.4307635*^7, 5.430774*^6, 1.519952*^6, 1.259438*^6, 2.15, 1.76, 0.39, 
  913., 57.87, 1.380004385*^9, 450.419, 28.2, 5.989, 3.414, 6426.674, 21.2, 
  282.28, 10.39, 1.9, 20.6, 59.55, 0.53, 69.66, 0.645}, 
 {"IND", "Asia", "India", "2021-03-14", 1.1385339*^7, 26291., 22277.286, 
  158725., 118., 124.571, 8250.219, 19.051, 16.143, 115.018, 0.086, 0.09, 
  1.32, "", "", "", "", "", "", "", "", 864368., 2.26703641*^8, 164.277, 
  0.626, 753305., 0.546, 0.03, 33.8, "samples tested", 2.9908038*^7, 
  2.4452385*^7, 5.455653*^6, 169629., 1.274147*^6, 2.17, 1.77, 0.4, 923., 
  57.87, 1.380004385*^9, 450.419, 28.2, 5.989, 3.414, 6426.674, 21.2, 282.28, 
  10.39, 1.9, 20.6, 59.55, 0.53, 69.66, 0.645}, 
 {"IND", "Asia", "India", "2021-03-15", 1.1409831*^7, 24492., 23577.857, 
  158856., 131., 132.286, 8267.967, 17.748, 17.085, 115.113, 0.095, 0.096, 
  1.34, "", "", "", "", "", "", "", "", 703772., 2.27407413*^8, 164.787, 
  0.51, 761966., 0.552, 0.031, 32.3, "samples tested", 3.2947432*^7, 
  2.7079484*^7, 5.867948*^6, 3.039394*^6, 1.419814*^6, 2.39, 1.96, 0.43, 
  1029., 57.87, 1.380004385*^9, 450.419, 28.2, 5.989, 3.414, 6426.674, 21.2, 
  282.28, 10.39, 1.9, 20.6, 59.55, 0.53, 69.66, 0.645}, 
 {"IND", "Asia", "India", "2021-03-16", 1.1438734*^7, 28903., 25146.714, 
  159044., 188., 140.143, 8288.911, 20.944, 18.222, 115.249, 0.136, 0.102, 
  1.36, "", "", "", "", "", "", "", "", 873350., 2.28280763*^8, 165.42, 
  0.633, 794852., 0.576, 0.032, 31.6, "samples tested", 3.5064536*^7, 
  2.8862037*^7, 6.202499*^6, 2.117104*^6, 1.52809*^6, 2.54, 2.09, 0.45, 
  1107., 57.87, 1.380004385*^9, 450.419, 28.2, 5.989, 3.414, 6426.674, 21.2, 
  282.28, 10.39, 1.9, 20.6, 59.55, 0.53, 69.66, 0.645}, 
 {"IND", "Asia", "India", "2021-03-17", 1.1474605*^7, 35871., 27006.286, 
  159216., 172., 146.714, 8314.905, 25.993, 19.57, 115.374, 0.125, 0.106, 
  1.38, "", "", "", "", "", "", "", "", 969021., 2.29249784*^8, 166.123, 
  0.702, 824272., 0.597, 0.033, 30.5, "samples tested", 3.7143255*^7, 
  3.0600787*^7, 6.542468*^6, 2.078719*^6, 1.636892*^6, 2.69, 2.22, 0.47, 
  1186., 57.87, 1.380004385*^9, 450.419, 28.2, 5.989, 3.414, 6426.674, 21.2, 
  282.28, 10.39, 1.9, 20.6, 59.55, 0.53, 69.66, 0.645}, 
 {"IND", "Asia", "India", "2021-03-18", 1.1514331*^7, 39726., 29355., 
  159370., 154., 152., 8343.692, 28.787, 21.272, 115.485, 0.112, 0.11, 1.39, 
  "", "", "", "", "", "", "", "", 1.063379*^6, 2.30313163*^8, 166.893, 0.771, 
  864981., 0.627, 0.034, 29.5, "samples tested", 3.9339817*^7, 3.242623*^7, 
  6.913587*^6, 2.196562*^6, 1.882128*^6, 2.85, 2.35, 0.5, 1364., 57.87, 
  1.380004385*^9, 450.419, 28.2, 5.989, 3.414, 6426.674, 21.2, 282.28, 10.39, 
  1.9, 20.6, 59.55, 0.53, 69.66, 0.645}, {"IND", "Asia", "India", 
  "2021-03-19", 1.1555284*^7, 40953., 31650.857, 159558., 188., 158.857, 
  8373.368, 29.676, 22.935, 115.621, 0.136, 0.115, 1.4, "", "", "", "", "", 
  "", "", "", 1.057383*^6, 2.31370546*^8, 167.659, 0.766, 910273., 0.66, 
  0.035, 28.8, "samples tested", 4.2063392*^7, 3.484203*^7, 7.221362*^6, 
  2.723575*^6, 1.977848*^6, 3.05, 2.52, 0.52, 1433., 57.87, 1.380004385*^9, 
  450.419, 28.2, 5.989, 3.414, 6426.674, 21.2, 282.28, 10.39, 1.9, 20.6, 
  59.55, 0.53, 69.66, 0.645}, {"IND", "Asia", "India", "2021-03-20", 
  1.159913*^7, 43846., 34297.429, 159755., 197., 164., 8405.14, 31.772, 
  24.853, 115.764, 0.143, 0.119, 1.41, "", "", "", "", "", "", "", "", 
  1.060971*^6, 2.32431517*^8, 168.428, 0.769, 941749., 0.682, 0.036, 27.5, 
  "samples tested", 4.4603841*^7, 3.7125187*^7, 7.478654*^6, 2.540449*^6, 
  2.123633*^6, 3.23, 2.69, 0.54, 1539., 57.87, 1.380004385*^9, 450.419, 28.2, 
  5.989, 3.414, 6426.674, 21.2, 282.28, 10.39, 1.9, 20.6, 59.55, 0.53, 69.66, 
  0.645}, {"IND", "Asia", "India", "2021-03-21", 1.1646081*^7, 46951., 
  37248.857, 159967., 212., 177.429, 8439.162, 34.022, 26.992, 115.918, 
  0.154, 0.129, 1.41, "", "", "", "", "", "", "", "", "", "", "", "", 
  962144., 0.697, 0.039, 25.8, "samples tested", 4.5065998*^7, 3.7574302*^7, 
  7.491696*^6, 462157., 2.165423*^6, 3.27, 2.72, 0.54, 1569., 57.87, 
  1.380004385*^9, 450.419, 28.2, 5.989, 3.414, 6426.674, 21.2, 282.28, 10.39, 
  1.9, 20.6, 59.55, 0.53, 69.66, 0.645}, {"IND", "Asia", "India", 
  "2021-03-22", 1.1686796*^7, 40715., 39566.429, 160166., 199., 187.143, 
  8468.666, 29.504, 28.671, 116.062, 0.144, 0.136, 1.41, "", "", "", "", "", 
  "", "", "", "", 2.34445774*^8, 169.888, "", 1.00548*^6, 0.729, 0.039, 25.4, 
  "samples tested", 4.8494594*^7, 4.0631153*^7, 7.863441*^6, 3.428596*^6, 
  2.221023*^6, 3.51, 2.94, 0.57, 1609., 57.87, 1.380004385*^9, 450.419, 28.2, 
  5.989, 3.414, 6426.674, 21.2, 282.28, 10.39, 1.9, 20.6, 59.55, 0.53, 69.66, 
  0.645}, {"IND", "Asia", "India", "2021-03-23", 1.1734058*^7, 47262., 
  42189.143, 160441., 275., 199.571, 8502.914, 34.248, 30.572, 116.261, 
  0.199, 0.145, 1.41, "", "", "", "", "", "", "", "", 967459., 2.35413233*^8, 
  170.589, 0.701, 1.018924*^6, 0.738, 0.041, 24.2, "samples tested", 
  5.0841286*^7, 4.2731952*^7, 8.109334*^6, 2.346692*^6, 2.253821*^6, 3.68, 
  3.1, 0.59, 1633., 57.87, 1.380004385*^9, 450.419, 28.2, 5.989, 3.414, 
  6426.674, 21.2, 282.28, 10.39, 1.9, 20.6, 59.55, 0.53, 69.66, 0.645}, 
 {"IND", "Asia", "India", "2021-03-24", 1.1787534*^7, 53476., 44704.143, 
  160692., 251., 210.857, 8541.664, 38.751, 32.394, 116.443, 0.182, 0.153, 
  1.41, "", "", "", "", "", "", "", "", 1.025628*^6, 2.36438861*^8, 171.332, 
  0.743, 1.027011*^6, 0.744, 0.044, 23., "samples tested", 5.3145709*^7, 
  4.4846538*^7, 8.299171*^6, 2.304423*^6, 2.286065*^6, 3.85, 3.25, 0.6, 
  1657., 57.87, 1.380004385*^9, 450.419, 28.2, 5.989, 3.414, 6426.674, 21.2, 
  282.28, 10.39, 1.9, 20.6, 59.55, 0.53, 69.66, 0.645}, 
 {"IND", "Asia", "India", "2021-03-25", 1.1846652*^7, 59118., 47474.429, 
  160949., 257., 225.571, 8584.503, 42.839, 34.402, 116.629, 0.186, 0.163, 
  1.41, "", "", "", "", "", "", "", "", 1.065021*^6, 2.37503882*^8, 172.104, 
  0.772, 1.027246*^6, 0.744, 0.046, 21.6, "samples tested", 5.550444*^7, 
  4.7001472*^7, 8.502968*^6, 2.358731*^6, 2.309232*^6, 4.02, 3.41, 0.62, 
  1673., 57.87, 1.380004385*^9, 450.419, 28.2, 5.989, 3.414, 6426.674, 21.2, 
  282.28, 10.39, 1.9, 20.6, 59.55, 0.53, 69.66, 0.645}, 
 {"IND", "Asia", "India", "2021-03-26", 1.190891*^7, 62258., 50518., 161240., 
  291., 240.286, 8629.618, 45.114, 36.607, 116.84, 0.211, 0.174, 1.41, "", 
  "", "", "", "", "", "", "", 1.100756*^6, 2.38604638*^8, 172.901, 0.798, 
  1.033442*^6, 0.749, 0.049, 20.5, "samples tested", 5.8109773*^7, 
  4.9426618*^7, 8.683155*^6, 2.605333*^6, 2.29234*^6, 4.21, 3.58, 0.63, 
  1661., 57.87, 1.380004385*^9, 450.419, 28.2, 5.989, 3.414, 6426.674, 21.2, 
  282.28, 10.39, 1.9, 20.6, 59.55, 0.53, 69.66, 0.645}, 
 {"IND", "Asia", "India", "2021-03-27", 1.1971624*^7, 62714., 53213.429, 
  161552., 312., 256.714, 8675.062, 45.445, 38.56, 117.066, 0.226, 0.186, 
  1.41, "", "", "", "", "", "", "", "", 1.164915*^6, 2.39769553*^8, 173.746, 
  0.844, 1.048291*^6, 0.76, 0.051, 19.7, "samples tested", 6.0269782*^7, 
  5.1441436*^7, 8.828346*^6, 2.160009*^6, 2.237992*^6, 4.37, 3.73, 0.64, 
  1622., 57.87, 1.380004385*^9, 450.419, 28.2, 5.989, 3.414, 6426.674, 21.2, 
  282.28, 10.39, 1.9, 20.6, 59.55, 0.53, 69.66, 0.645}, 
 {"IND", "Asia", "India", "2021-03-28", 1.2039644*^7, 68020., 56223.286, 
  161843., 291., 268., 8724.352, 49.29, 40.741, 117.277, 0.211, 0.194, 1.41, 
  "", "", "", "", "", "", "", "", 1.181289*^6, 2.40950842*^8, 174.602, 0.856, 
  1.073171*^6, 0.778, 0.052, 19.1, "samples tested", 6.0530435*^7, 
  5.1660234*^7, 8.870201*^6, 260653., 2.209205*^6, 4.39, 3.74, 0.64, 1601., 
  57.87, 1.380004385*^9, 450.419, 28.2, 5.989, 3.414, 6426.674, 21.2, 282.28, 
  10.39, 1.9, 20.6, 59.55, 0.53, 69.66, 0.645}, 
 {"IND", "Asia", "India", "2021-03-29", 1.2095855*^7, 56211., 58437., 
  162114., 271., 278.286, 8765.084, 40.732, 42.346, 117.474, 0.196, 0.202, 
  1.4, "", "", "", "", "", "", "", "", 913319., 2.41864161*^8, 175.263, 
  0.662, 1.05977*^6, 0.768, 0.055, 18.1, "samples tested", 6.1113354*^7, 
  5.2211398*^7, 8.901956*^6, 582919., 1.80268*^6, 4.43, 3.78, 0.65, 1306., 
  57.87, 1.380004385*^9, 450.419, 28.2, 5.989, 3.414, 6426.674, 21.2, 282.28, 
  10.39, 1.9, 20.6, 59.55, 0.53, 69.66, 0.645}, 
 {"IND", "Asia", "India", "2021-03-30", 1.2149335*^7, 53480., 59325.286, 
  162468., 354., 289.571, 8803.838, 38.754, 42.989, 117.73, 0.257, 0.21, 1.4, 
  "", "", "", "", "", "", "", "", 785864., 2.42650025*^8, 175.833, 0.569, 
  1.033827*^6, 0.749, 0.057, 17.4, "samples tested", 6.3054353*^7, 
  5.3989035*^7, 9.065318*^6, 1.940999*^6, 1.744724*^6, 4.57, 3.91, 0.66, 
  1264., 57.87, 1.380004385*^9, 450.419, 28.2, 5.989, 3.414, 6426.674, 21.2, 
  282.28, 10.39, 1.9, 20.6, 59.55, 0.53, 69.66, 0.645}, 
 {"IND", "Asia", "India", "2021-03-31", 1.2221665*^7, 72330., 62018.714, 
  162927., 459., 319.286, 8856.251, 52.413, 44.941, 118.063, 0.333, 0.231, 
  1.41, "", "", "", "", "", "", "", "", 1.022915*^6, 2.4367294*^8, 176.574, 
  0.741, 1.03344*^6, 0.749, 0.06, 16.7, "samples tested", 6.5117896*^7, 
  5.5783201*^7, 9.334695*^6, 2.063543*^6, 1.710312*^6, 4.72, 4.04, 0.68, 
  1239., 57.87, 1.380004385*^9, 450.419, 28.2, 5.989, 3.414, 6426.674, 21.2, 
  282.28, 10.39, 1.9, 20.6, 59.55, 0.53, 69.66, 0.645}, 
 {"IND", "Asia", "India", "2021-04-01", 1.2303131*^7, 81466., 65211.286, 
  163396., 469., 349.571, 8915.284, 59.033, 47.254, 118.403, 0.34, 0.253, 
  1.42, "", "", "", "", "", "", "", "", 1.125681*^6, 2.44798621*^8, 177.39, 
  0.816, 1.042106*^6, 0.755, 0.063, 16., "samples tested", 6.8789138*^7, 
  5.9148798*^7, 9.64034*^6, 3.671242*^6, 1.897814*^6, 4.98, 4.29, 0.7, 1375., 
  57.87, 1.380004385*^9, 450.419, 28.2, 5.989, 3.414, 6426.674, 21.2, 282.28, 
  10.39, 1.9, 20.6, 59.55, 0.53, 69.66, 0.645}, 
 {"IND", "Asia", "India", "2021-04-02", 1.239226*^7, 89129., 69050., 164110., 
  714., 410., 8979.87, 64.586, 50.036, 118.92, 0.517, 0.297, 1.43, "", "", 
  "", "", "", "", "", "", 1.113966*^6, 2.45912587*^8, 178.197, 0.807, 
  1.043993*^6, 0.757, 0.066, 15.1, "samples tested", 7.3054295*^7, 
  6.3081589*^7, 9.972706*^6, 4.265157*^6, 2.134932*^6, 5.29, 4.57, 0.72, 
  1547., 57.87, 1.380004385*^9, 450.419, 28.2, 5.989, 3.414, 6426.674, 21.2, 
  282.28, 10.39, 1.9, 20.6, 59.55, 0.53, 69.66, 0.645}, 
 {"IND", "Asia", "India", "2021-04-03", 1.2485509*^7, 93249., 73412.143, 
  164623., 513., 438.714, 9047.442, 67.572, 53.197, 119.292, 0.372, 0.318, 
  1.44, "", "", "", "", "", "", "", "", 1.046605*^6, 2.46959192*^8, 178.955, 
  0.758, 1.027091*^6, 0.744, 0.071, 14., "samples tested", 7.5979651*^7, 
  6.573947*^7, 1.0240181*^7, 2.925356*^6, 2.244267*^6, 5.51, 4.76, 0.74, 
  1626., 74.54, 1.380004385*^9, 450.419, 28.2, 5.989, 3.414, 6426.674, 21.2, 
  282.28, 10.39, 1.9, 20.6, 59.55, 0.53, 69.66, 0.645}, 
 {"IND", "Asia", "India", "2021-04-04", 1.2589067*^7, 103558., 78489., 
  165101., 478., 465.429, 9122.483, 75.042, 56.876, 119.638, 0.346, 0.337, 
  1.45, "", "", "", "", "", "", "", "", 1.166716*^6, 2.48125908*^8, 179.801, 
  0.845, 1.025009*^6, 0.743, 0.077, 13.1, "samples tested", 7.9105163*^7, 
  6.8678838*^7, 1.0426325*^7, 3.125512*^6, 2.653533*^6, 5.73, 4.98, 0.76, 
  1923., 74.54, 1.380004385*^9, 450.419, 28.2, 5.989, 3.414, 6426.674, 21.2, 
  282.28, 10.39, 1.9, 20.6, 59.55, 0.53, 69.66, 0.645}, 
 {"IND", "Asia", "India", "2021-04-05", 1.2686049*^7, 96982., 84313.429, 
  165547., 446., 490.429, 9192.76, 70.277, 61.096, 119.961, 0.323, 0.355, 
  1.46, "", "", "", "", "", "", "", "", 893749., 2.49019657*^8, 180.448, 
  0.648, 1.022214*^6, 0.741, 0.082, 12.1, "samples tested", 8.3110926*^7, 
  7.2277309*^7, 1.0833617*^7, 4.005763*^6, 3.14251*^6, 6.02, 5.24, 0.79, 
  2277., 69.91, 1.380004385*^9, 450.419, 28.2, 5.989, 3.414, 6426.674, 21.2, 
  282.28, 10.39, 1.9, 20.6, 59.55, 0.53, 69.66, 0.645}, 
 {"IND", "Asia", "India", "2021-04-06", 1.2801785*^7, 115736., 93207.143, 
  166177., 630., 529.857, 9276.626, 83.866, 67.541, 120.418, 0.457, 0.384, 
  1.46, "", "", "", "", "", "", "", "", 1.211612*^6, 2.50231269*^8, 181.326, 
  0.878, 1.083035*^6, 0.785, 0.086, 11.6, "samples tested", 8.7077474*^7, 
  7.5937015*^7, 1.1140459*^7, 3.966548*^6, 3.431874*^6, 6.31, 5.5, 0.81, 
  2487., 69.91, 1.380004385*^9, 450.419, 28.2, 5.989, 3.414, 6426.674, 21.2, 
  282.28, 10.39, 1.9, 20.6, 59.55, 0.53, 69.66, 0.645}, 
 {"IND", "Asia", "India", "2021-04-07", 1.2928574*^7, 126789., 100987., 
  166862., 685., 562.143, 9368.502, 91.876, 73.179, 120.914, 0.496, 0.407, 
  1.46, "", "", "", "", "", "", "", "", 1.208329*^6, 2.51439598*^8, 182.202, 
  0.876, 1.109523*^6, 0.804, 0.091, 11., "samples tested", 9.0198673*^7, 
  7.8763027*^7, 1.1435646*^7, 3.121199*^6, 3.582968*^6, 6.54, 5.71, 0.83, 
  2596., 69.91, 1.380004385*^9, 450.419, 28.2, 5.989, 3.414, 6426.674, 21.2, 
  282.28, 10.39, 1.9, 20.6, 59.55, 0.53, 69.66, 0.645}, 
 {"IND", "Asia", "India", "2021-04-08", 1.3060542*^7, 131968., 108201.571, 
  167642., 780., 606.571, 9464.131, 95.629, 78.407, 121.479, 0.565, 0.44, 
  1.46, "", "", "", "", "", "", "", "", 1.237781*^6, 2.52677379*^8, 183.099, 
  0.897, 1.125537*^6, 0.816, 0.096, 10.4, "samples tested", 9.4334262*^7, 
  8.2456522*^7, 1.187774*^7, 4.135589*^6, 3.649303*^6, 6.84, 5.98, 0.86, 
  2644., 69.91, 1.380004385*^9, 450.419, 28.2, 5.989, 3.414, 6426.674, 21.2, 
  282.28, 10.39, 1.9, 20.6, 59.55, 0.53, 69.66, 0.645}, 
 {"IND", "Asia", "India", "2021-04-09", 1.3205926*^7, 145384., 116238., 
  168436., 794., 618., 9569.481, 105.35, 84.23, 122.055, 0.575, 0.448, 1.47, 
  "", "", "", "", "", "", "", "", 1.364205*^6, 2.54041584*^8, 184.088, 0.989, 
  1.161285*^6, 0.842, 0.1, 10., "samples tested", 9.807516*^7, 8.5763852*^7, 
  1.2311308*^7, 3.740898*^6, 3.574409*^6, 7.11, 6.21, 0.89, 2590., 69.91, 
  1.380004385*^9, 450.419, 28.2, 5.989, 3.414, 6426.674, 21.2, 282.28, 10.39, 
  1.9, 20.6, 59.55, 0.53, 69.66, 0.645}, {"IND", "Asia", "India", 
  "2021-04-10", 1.3358805*^7, 152879., 124756.571, 169275., 839., 664.571, 
  9680.263, 110.782, 90.403, 122.663, 0.608, 0.482, 1.47, "", "", "", "", "", 
  "", "", "", 1.173219*^6, 2.55214803*^8, 184.938, 0.85, 1.179373*^6, 0.855, 
  0.106, 9.5, "samples tested", 1.01595147*^8, 8.8885961*^7, 1.2709186*^7, 
  3.519987*^6, 3.659357*^6, 7.36, 6.44, 0.92, 2652., 69.91, 1.380004385*^9, 
  450.419, 28.2, 5.989, 3.414, 6426.674, 21.2, 282.28, 10.39, 1.9, 20.6, 
  59.55, 0.53, 69.66, 0.645}, {"IND", "Asia", "India", "2021-04-11", 
  1.3527717*^7, 168912., 134092.857, 170179., 904., 725.429, 9802.662, 122.4, 
  97.168, 123.318, 0.655, 0.526, 1.47, "", "", "", "", "", "", "", "", 
  1.412047*^6, 2.5662685*^8, 185.961, 1.023, 1.21442*^6, 0.88, 0.11, 9.1, 
  "samples tested", 1.04528565*^8, 9.15874*^7, 1.2941165*^7, 2.933418*^6, 
  3.631915*^6, 7.57, 6.64, 0.94, 2632., 69.91, 1.380004385*^9, 450.419, 28.2, 
  5.989, 3.414, 6426.674, 21.2, 282.28, 10.39, 1.9, 20.6, 59.55, 0.53, 69.66, 
  0.645}, {"IND", "Asia", "India", "2021-04-12", 1.3689453*^7, 161736., 
  143343.429, 171058., 879., 787.286, 9919.862, 117.2, 103.872, 123.955, 
  0.637, 0.57, 1.46, "", "", "", "", "", "", "", "", 1.180136*^6, 
  2.57806986*^8, 186.816, 0.855, 1.255333*^6, 0.91, 0.114, 8.8, 
  "samples tested", 1.08533085*^8, 9.5043039*^7, 1.3490046*^7, 4.00452*^6, 
  3.631737*^6, 7.86, 6.89, 0.98, 2632., 69.91, 1.380004385*^9, 450.419, 28.2, 
  5.989, 3.414, 6426.674, 21.2, 282.28, 10.39, 1.9, 20.6, 59.55, 0.53, 69.66, 
  0.645}, {"IND", "Asia", "India", "2021-04-13", 1.3873825*^7, 184372., 
  153148.571, 172085., 1027., 844., 10053.464, 133.602, 110.977, 124.699, 
  0.744, 0.612, 1.46, "", "", "", "", "", "", "", "", 1.400122*^6, 
  2.59207108*^8, 187.831, 1.015, 1.282263*^6, 0.929, 0.119, 8.4, 
  "samples tested", 1.11179578*^8, 9.7301914*^7, 1.3877664*^7, 2.646493*^6, 
  3.443158*^6, 8.06, 7.05, 1.01, 2495., 69.91, 1.380004385*^9, 450.419, 28.2, 
  5.989, 3.414, 6426.674, 21.2, 282.28, 10.39, 1.9, 20.6, 59.55, 0.53, 69.66, 
  0.645}, {"IND", "Asia", "India", "2021-04-14", 1.4074564*^7, 200739., 
  163712.857, 173123., 1038., 894.429, 10198.927, 145.463, 118.632, 125.451, 
  0.752, 0.648, 1.46, "", "", "", "", "", "", "", "", 1.411758*^6, 
  2.60618866*^8, 188.854, 1.023, 1.311324*^6, 0.95, 0.125, 8., 
  "samples tested", 1.14493238*^8, 1.00179199*^8, 1.4314039*^7, 3.31366*^6, 
  3.470652*^6, 8.3, 7.26, 1.04, 2515., 69.91, 1.380004385*^9, 450.419, 28.2, 
  5.989, 3.414, 6426.674, 21.2, 282.28, 10.39, 1.9, 20.6, 59.55, 0.53, 69.66, 
  0.645}, {"IND", "Asia", "India", "2021-04-15", 1.4291917*^7, 217353., 
  175910.714, 174308., 1185., 952.286, 10356.429, 157.502, 127.471, 126.31, 
  0.859, 0.69, 1.45, "", "", "", "", "", "", "", "", 1.384549*^6, 
  2.62003415*^8, 189.857, 1.003, 1.332291*^6, 0.965, 0.132, 7.6, 
  "samples tested", 1.17223509*^8, 1.02349255*^8, 1.4874254*^7, 2.730271*^6, 
  3.269892*^6, 8.49, 7.42, 1.08, 2369., 69.91, 1.380004385*^9, 450.419, 28.2, 
  5.989, 3.414, 6426.674, 21.2, 282.28, 10.39, 1.9, 20.6, 59.55, 0.53, 69.66, 
  0.645}, {"IND", "Asia", "India", "2021-04-16", 1.4526609*^7, 234692., 
  188669., 175649., 1341., 1030.429, 10526.495, 170.066, 136.716, 127.281, 
  0.972, 0.747, 1.44, "", "", "", "", "", "", "", "", 1.47321*^6, 
  2.63476625*^8, 190.924, 1.068, 1.347863*^6, 0.977, 0.14, 7.1, 
  "samples tested", 1.19937641*^8, 1.04408484*^8, 1.5529157*^7, 2.714132*^6, 
  3.123212*^6, 8.69, 7.57, 1.13, 2263., 69.91, 1.380004385*^9, 450.419, 28.2, 
  5.989, 3.414, 6426.674, 21.2, 282.28, 10.39, 1.9, 20.6, 59.55, 0.53, 69.66, 
  0.645}, {"IND", "Asia", "India", "2021-04-17", 1.4788003*^7, 261394., 
  204171.143, 177150., 1501., 1125., 10715.91, 189.415, 147.95, 128.369, 
  1.088, 0.815, 1.44, "", "", "", "", "", "", "", "", 1.495397*^6, 
  2.64972022*^8, 192.008, 1.084, 1.393888*^6, 1.01, 0.146, 6.8, 
  "samples tested", 1.2262259*^8, 1.06431076*^8, 1.6191514*^7, 2.684949*^6, 
  3.00392*^6, 8.89, 7.71, 1.17, 2177., 69.91, 1.380004385*^9, 450.419, 28.2, 
  5.989, 3.414, 6426.674, 21.2, 282.28, 10.39, 1.9, 20.6, 59.55, 0.53, 69.66, 
  0.645}, {"IND", "Asia", "India", "2021-04-18", 1.5061805*^7, 273802., 
  219155.429, 178769., 1619., 1227.143, 10914.317, 198.407, 158.808, 129.542, 
  1.173, 0.889, 1.43, "", "", "", "", "", "", "", "", 1.566394*^6, 
  2.66538416*^8, 193.143, 1.135, 1.415938*^6, 1.026, 0.155, 6.5, 
  "samples tested", 1.23852566*^8, 1.0737177*^8, 1.6480796*^7, 1.229976*^6, 
  2.760572*^6, 8.97, 7.78, 1.19, 2000., 69.91, 1.380004385*^9, 450.419, 28.2, 
  5.989, 3.414, 6426.674, 21.2, 282.28, 10.39, 1.9, 20.6, 59.55, 0.53, 69.66, 
  0.645}, {"IND", "Asia", "India", "2021-04-19", 1.5320972*^7, 259167., 
  233074.143, 180530., 1761., 1353.143, 11102.118, 187.802, 168.894, 130.818, 
  1.276, 0.981, 1.41, "", "", "", "", "", "", "", "", 1.356133*^6, 
  2.67894549*^8, 194.126, 0.983, 1.44108*^6, 1.044, 0.162, 6.2, 
  "samples tested", 1.27129113*^8, 1.09659181*^8, 1.7469932*^7, 3.276547*^6, 
  2.656575*^6, 9.21, 7.95, 1.27, 1925., 73.61, 1.380004385*^9, 450.419, 28.2, 
  5.989, 3.414, 6426.674, 21.2, 282.28, 10.39, 1.9, 20.6, 59.55, 0.53, 69.66, 
  0.645}, {"IND", "Asia", "India", "2021-04-20", 1.561613*^7, 295158., 
  248900.714, 182553., 2023., 1495.429, 11316., 213.882, 180.362, 132.284, 
  1.466, 1.084, 1.4, "", "", "", "", "", "", "", "", 1.519486*^6, 
  2.69414035*^8, 195.227, 1.101, 1.458132*^6, 1.057, 0.171, 5.9, 
  "samples tested", "", "", "", "", 2.45829*^6, "", "", "", 1781., 73.61, 
  1.380004385*^9, 450.419, 28.2, 5.989, 3.414, 6426.674, 21.2, 282.28, 10.39, 
  1.9, 20.6, 59.55, 0.53, 69.66, 0.645}, {"IND", "Asia", "India", 
  "2021-04-21", 1.5930774*^7, 314644., 265172.857, 184657., 2104., 1647.714, 
  11544.002, 228.002, 192.154, 133.809, 1.525, 1.194, 1.38, "", "", "", "", 
  "", "", "", "", 1.639357*^6, 2.71053392*^8, 196.415, 1.188, 1.490647*^6, 
  1.08, 0.178, 5.6, "samples tested", 1.29646105*^8, 1.11673361*^8, 
  1.7972744*^7, "", 2.164695*^6, 9.39, 8.09, 1.3, 1569., 73.61, 
  1.380004385*^9, 450.419, 28.2, 5.989, 3.414, 6426.674, 21.2, 282.28, 10.39, 
  1.9, 20.6, 59.55, 0.53, 69.66, 0.645}, {"IND", "Asia", "India", 
  "2021-04-22", 1.6263695*^7, 332921., 281682.571, 186920., 2263., 1801.714, 
  11785.249, 241.246, 204.117, 135.449, 1.64, 1.306, 1.36, "", "", "", "", 
  "", "", "", "", 1.651711*^6, 2.72705103*^8, 197.612, 1.197, 1.528813*^6, 
  1.108, 0.184, 5.4, "samples tested", 1.32754608*^8, 1.13584269*^8, 
  1.9170339*^7, 3.108503*^6, 2.218728*^6, 9.62, 8.23, 1.39, 1608., 73.61, 
  1.380004385*^9, 450.419, 28.2, 5.989, 3.414, 6426.674, 21.2, 282.28, 10.39, 
  1.9, 20.6, 59.55, 0.53, 69.66, 0.645}, {"IND", "Asia", "India", 
  "2021-04-23", 1.6610481*^7, 346786., 297696., 189544., 2624., 1985., 
  12036.542, 251.293, 215.721, 137.35, 1.901, 1.438, 1.34, "", "", "", "", 
  "", "", "", "", 1.74055*^6, 2.74445653*^8, 198.873, 1.261, 1.567004*^6, 
  1.136, 0.19, 5.3, "samples tested", "", "", "", "", 2.137213*^6, "", "", 
  "", 1549., 73.61, 1.380004385*^9, 450.419, 28.2, 5.989, 3.414, 6426.674, 
  21.2, 282.28, 10.39, 1.9, 20.6, 59.55, 0.53, 69.66, 0.645}, 
 {"IND", "Asia", "India", "2021-04-24", 1.6960172*^7, 349691., 310309.857, 
  192311., 2767., 2165.857, 12289.941, 253.398, 224.862, 139.355, 2.005, 
  1.569, 1.32, "", "", "", "", "", "", "", "", 1.753569*^6, 2.76199222*^8, 
  200.144, 1.271, 1.603886*^6, 1.162, 0.193, 5.2, "samples tested", "", "", 
  "", "", 2.059866*^6, "", "", "", 1493., 73.61, 1.380004385*^9, 450.419, 
  28.2, 5.989, 3.414, 6426.674, 21.2, 282.28, 10.39, 1.9, 20.6, 59.55, 0.53, 
  69.66, 0.645}, {"IND", "Asia", "India", "2021-04-25", 1.7313163*^7, 
  352991., 321622.571, 195123., 2812., 2336.286, 12545.73, 255.79, 233.059, 
  141.393, 2.038, 1.693, 1.3, "", "", "", "", "", "", "", "", 1.719588*^6, 
  2.7791881*^8, 201.39, 1.246, 1.625771*^6, 1.178, 0.198, 5.1, 
  "samples tested", 1.39185173*^8, 1.17795008*^8, 2.1390165*^7, "", 
  2.190372*^6, 10.09, 8.54, 1.55, 1587., 73.61, 1.380004385*^9, 450.419, 
  28.2, 5.989, 3.414, 6426.674, 21.2, 282.28, 10.39, 1.9, 20.6, 59.55, 0.53, 
  69.66, 0.645}, {"IND", "Asia", "India", "2021-04-26", 1.7636186*^7, 
  323023., 330744.857, 197894., 2771., 2480.571, 12779.804, 234.074, 239.669, 
  143.401, 2.008, 1.798, 1.28, "", "", "", "", "", "", "", "", 1.402367*^6, 
  2.79321177*^8, 202.406, 1.016, 1.632375*^6, 1.183, 0.203, 4.9, 
  "samples tested", 1.42524947*^8, 1.19886252*^8, 2.2638695*^7, 3.339774*^6, 
  2.199405*^6, 10.33, 8.69, 1.64, 1594., 73.61, 1.380004385*^9, 450.419, 
  28.2, 5.989, 3.414, 6426.674, 21.2, 282.28, 10.39, 1.9, 20.6, 59.55, 0.53, 
  69.66, 0.645}, {"IND", "Asia", "India", "2021-04-27", 1.7997113*^7, 
  360927., 340140.429, 201187., 3293., 2662., 13041.345, 261.54, 246.478, 
  145.787, 2.386, 1.929, 1.26, "", "", "", "", "", "", "", "", 1.6587*^6, 
  2.80979877*^8, 203.608, 1.202, 1.652263*^6, 1.197, 0.206, 4.9, 
  "samples tested", 1.44879233*^8, 1.21263287*^8, 2.3615946*^7, 2.354286*^6, 
  2.355946*^6, 10.5, 8.79, 1.71, 1707., 73.61, 1.380004385*^9, 450.419, 28.2, 
  5.989, 3.414, 6426.674, 21.2, 282.28, 10.39, 1.9, 20.6, 59.55, 0.53, 69.66, 
  0.645}, {"IND", "Asia", "India", "2021-04-28", 1.8376421*^7, 379308., 
  349378.143, 204832., 3645., 2882.143, 13316.205, 274.86, 253.172, 148.429, 
  2.641, 2.089, 1.24, "", "", "", "", "", "", "", "", 1.723912*^6, 
  2.82703789*^8, 204.857, 1.249, 1.664342*^6, 1.206, 0.21, 4.8, 
  "samples tested", 1.47053392*^8, 1.22538179*^8, 2.4515213*^7, 2.174159*^6, 
  2.486755*^6, 10.66, 8.88, 1.78, 1802., 73.61, 1.380004385*^9, 450.419, 
  28.2, 5.989, 3.414, 6426.674, 21.2, 282.28, 10.39, 1.9, 20.6, 59.55, 0.53, 
  69.66, 0.645}, {"IND", "Asia", "India", "2021-04-29", 1.8762976*^7, 
  386555., 357040.143, 208330., 3498., 3058.571, 13596.316, 280.111, 258.724, 
  150.963, 2.535, 2.216, 1.21, "", "", "", "", "", "", "", "", 1.76819*^6, 
  2.84471979*^8, 206.138, 1.281, 1.680982*^6, 1.218, 0.212, 4.7, 
  "samples tested", 1.49268772*^8, 1.23811908*^8, 2.5456864*^7, 2.21538*^6, 
  2.359166*^6, 10.82, 8.97, 1.84, 1710., 73.61, 1.380004385*^9, 450.419, 
  28.2, 5.989, 3.414, 6426.674, 21.2, 282.28, 10.39, 1.9, 20.6, 59.55, 0.53, 
  69.66, 0.645}, {"IND", "Asia", "India", "2021-04-30", 1.9164969*^7, 
  401993., 364926.857, 211853., 3523., 3187., 13887.615, 291.298, 264.439, 
  153.516, 2.553, 2.309, 1.19, "", "", "", "", "", "", "", "", 1.920107*^6, 
  2.86392086*^8, 207.53, 1.391, 1.706633*^6, 1.237, 0.214, 4.7, 
  "samples tested", 1.51998107*^8, 1.25376952*^8, 2.6621155*^7, 2.729335*^6, 
  2.442854*^6, 11.01, 9.09, 1.93, 1770., 73.61, 1.380004385*^9, 450.419, 
  28.2, 5.989, 3.414, 6426.674, 21.2, 282.28, 10.39, 1.9, 20.6, 59.55, 0.53, 
  69.66, 0.645}, {"IND", "Asia", "India", "2021-05-01", 1.9557457*^7, 
  392488., 371040.714, 215542., 3689., 3318.714, 14172.025, 284.411, 268.869, 
  156.189, 2.673, 2.405, 1.17, "", "", "", "", "", "", "", "", 1.945299*^6, 
  2.88337385*^8, 208.939, 1.41, 1.734023*^6, 1.257, 0.214, 4.7, 
  "samples tested", 1.53626325*^8, 1.2632897*^8, 2.7297355*^7, 1.628218*^6, 
  2.369239*^6, 11.13, 9.15, 1.98, 1717., 73.61, 1.380004385*^9, 450.419, 
  28.2, 5.989, 3.414, 6426.674, 21.2, 282.28, 10.39, 1.9, 20.6, 59.55, 0.53, 
  69.66, 0.645}, {"IND", "Asia", "India", "2021-05-02", 1.9925517*^7, 
  368060., 373193.429, 218959., 3417., 3405.143, 14438.735, 266.709, 270.429, 
  158.665, 2.476, 2.467, 1.15, "", "", "", "", "", "", "", "", 1.804954*^6, 
  2.90142339*^8, 210.247, 1.308, 1.746218*^6, 1.265, 0.214, 4.7, 
  "samples tested", 1.54211511*^8, 1.26704151*^8, 2.750736*^7, 585186., 
  2.14662*^6, 11.17, 9.18, 1.99, 1556., 73.61, 1.380004385*^9, 450.419, 28.2, 
  5.989, 3.414, 6426.674, 21.2, 282.28, 10.39, 1.9, 20.6, 59.55, 0.53, 69.66, 
  0.645}, {"IND", "Asia", "India", "2021-05-03", 2.0282833*^7, 357316., 
  378092.429, 222408., 3449., 3502., 14697.658, 258.924, 273.979, 161.165, 
  2.499, 2.538, 1.14, "", "", "", "", "", "", "", "", 1.504698*^6, 
  2.91647037*^8, 211.338, 1.09, 1.760837*^6, 1.276, 0.215, 4.7, 
  "samples tested", 1.56082136*^8, 1.27696675*^8, 2.8385461*^7, 1.870625*^6, 
  1.936741*^6, 11.31, 9.25, 2.06, 1403., 73.61, 1.380004385*^9, 450.419, 
  28.2, 5.989, 3.414, 6426.674, 21.2, 282.28, 10.39, 1.9, 20.6, 59.55, 0.53, 
  69.66, 0.645}, {"IND", "Asia", "India", "2021-05-04", 2.0664979*^7, 
  382146., 381123.714, 226188., 3780., 3571.571, 14974.575, 276.917, 276.176, 
  163.904, 2.739, 2.588, 1.12, "", "", "", "", "", "", "", "", 1.663742*^6, 
  2.93310779*^8, 212.543, 1.206, 1.761557*^6, 1.276, 0.216, 4.6, 
  "samples tested", 1.57750752*^8, 1.28627919*^8, 2.9122833*^7, 1.668616*^6, 
  1.838788*^6, 11.43, 9.32, 2.11, 1332., 73.61, 1.380004385*^9, 450.419, 
  28.2, 5.989, 3.414, 6426.674, 21.2, 282.28, 10.39, 1.9, 20.6, 59.55, 0.53, 
  69.66, 0.645}, {"IND", "Asia", "India", "2021-05-05", 2.107741*^7, 412431., 
  385855.571, 230168., 3980., 3619.429, 15273.437, 298.862, 279.605, 166.788, 
  2.884, 2.623, 1.1, "", "", "", "", "", "", "", "", 1.541299*^6, 
  2.94852078*^8, 213.66, 1.117, 1.73547*^6, 1.258, 0.222, 4.5, 
  "samples tested", 1.59931238*^8, 1.29730641*^8, 3.0200597*^7, 2.180486*^6, 
  1.839692*^6, 11.59, 9.4, 2.19, 1333., 73.61, 1.380004385*^9, 450.419, 28.2, 
  5.989, 3.414, 6426.674, 21.2, 282.28, 10.39, 1.9, 20.6, 59.55, 0.53, 69.66, 
  0.645}, {"IND", "Asia", "India", "2021-05-06", 2.1491598*^7, 414188., 
  389803.143, 234083., 3915., 3679., 15573.572, 300.135, 282.465, 169.625, 
  2.837, 2.666, 1.08, "", "", "", "", "", "", "", "", 1.923131*^6, 
  2.96775209*^8, 215.054, 1.394, 1.757604*^6, 1.274, 0.222, 4.5, 
  "samples tested", 1.62603603*^8, 1.3105889*^8, 3.1544713*^7, 2.672365*^6, 
  1.904976*^6, 11.78, 9.5, 2.29, 1380., 73.61, 1.380004385*^9, 450.419, 28.2, 
  5.989, 3.414, 6426.674, 21.2, 282.28, 10.39, 1.9, 20.6, 59.55, 0.53, 69.66, 
  0.645}, {"IND", "Asia", "India", "2021-05-07", 2.1892676*^7, 401078., 
  389672.429, 238270., 4187., 3773.857, 15864.208, 290.635, 282.37, 172.659, 
  3.034, 2.735, 1.06, "", "", "", "", "", "", "", "", 1.82649*^6, 
  2.98601699*^8, 216.377, 1.324, 1.74423*^6, 1.264, 0.223, 4.5, 
  "samples tested", 1.6519*^8, 1.32294827*^8, 3.2895173*^7, 2.586397*^6, 
  1.884556*^6, 11.97, 9.59, 2.38, 1366., 73.61, 1.380004385*^9, 450.419, 
  28.2, 5.989, 3.414, 6426.674, 21.2, 282.28, 10.39, 1.9, 20.6, 59.55, 0.53, 
  69.66, 0.645}, {"IND", "Asia", "India", "2021-05-08", 2.2296081*^7, 
  403405., 391232., 242347., 4077., 3829.286, 16156.529, 292.322, 283.501, 
  175.613, 2.954, 2.775, 1.04, "", "", "", "", "", "", "", "", 1.808344*^6, 
  3.00410043*^8, 217.688, 1.31, 1.724665*^6, 1.25, 0.227, 4.4, 
  "samples tested", 1.67493857*^8, 1.33366482*^8, 3.4127375*^7, 2.303857*^6, 
  1.981076*^6, 12.14, 9.66, 2.47, 1436., 73.61, 1.380004385*^9, 450.419, 
  28.2, 5.989, 3.414, 6426.674, 21.2, 282.28, 10.39, 1.9, 20.6, 59.55, 0.53, 
  69.66, 0.645}, {"IND", "Asia", "India", "2021-05-09", 2.2662575*^7, 
  366494., 391008.286, 246116., 3769., 3879.571, 16422.104, 265.575, 283.338, 
  178.344, 2.731, 2.811, 1.02, "", "", "", "", "", "", "", "", 1.865428*^6, 
  3.02275471*^8, 219.04, 1.352, 1.733305*^6, 1.256, 0.226, 4.4, 
  "samples tested", 1.68304868*^8, 1.33854676*^8, 3.4450192*^7, 811011., 
  2.013337*^6, 12.2, 9.7, 2.5, 1459., 73.61, 1.380004385*^9, 450.419, 28.2, 
  5.989, 3.414, 6426.674, 21.2, 282.28, 10.39, 1.9, 20.6, 59.55, 0.53, 69.66, 
  0.645}, {"IND", "Asia", "India", "2021-05-10", 2.2992517*^7, 329942., 
  387097.714, 249992., 3876., 3940.571, 16661.191, 239.088, 280.505, 181.153, 
  2.809, 2.855, 0.99, "", "", "", "", "", "", "", "", 1.474606*^6, 
  3.03750077*^8, 220.108, 1.069, 1.729006*^6, 1.253, 0.224, 4.5, 
  "samples tested", 1.71098918*^8, 1.35192013*^8, 3.5906905*^7, 2.79405*^6, 
  2.145255*^6, 12.4, 9.8, 2.6, 1555., 81.94, 1.380004385*^9, 450.419, 28.2, 
  5.989, 3.414, 6426.674, 21.2, 282.28, 10.39, 1.9, 20.6, 59.55, 0.53, 69.66, 
  0.645}, {"IND", "Asia", "India", "2021-05-11", 2.3340938*^7, 348421., 
  382279.857, 254197., 4205., 4001.286, 16913.669, 252.478, 277.014, 184.2, 
  3.047, 2.899, 0.98, "", "", "", "", "", "", "", "", 1.85011*^6, 
  3.05600187*^8, 221.449, 1.341, 1.75563*^6, 1.272, 0.218, 4.6, 
  "samples tested", 1.73862643*^8, 1.36557345*^8, 3.7305298*^7, 2.763725*^6, 
  2.301699*^6, 12.6, 9.9, 2.7, 1668., 81.94, 1.380004385*^9, 450.419, 28.2, 
  5.989, 3.414, 6426.674, 21.2, 282.28, 10.39, 1.9, 20.6, 59.55, 0.53, 69.66, 
  0.645}, {"IND", "Asia", "India", "2021-05-12", 2.3703665*^7, 362727., 
  375179.286, 258317., 4120., 4021.286, 17176.514, 262.845, 271.868, 187.186, 
  2.985, 2.914, 0.96, "", "", "", "", "", "", "", "", 1.983804*^6, 
  3.07583991*^8, 222.886, 1.438, 1.818845*^6, 1.318, 0.206, 4.8, 
  "samples tested", 1.76045577*^8, 1.37805245*^8, 3.8240332*^7, 2.182934*^6, 
  2.302048*^6, 12.76, 9.99, 2.77, 1668., 81.94, 1.380004385*^9, 450.419, 
  28.2, 5.989, 3.414, 6426.674, 21.2, 282.28, 10.39, 1.9, 20.6, 59.55, 0.53, 
  69.66, 0.645}, {"IND", "Asia", "India", "2021-05-13", 2.4046809*^7, 
  343144., 365030.143, 262317., 4000., 4033.429, 17425.169, 248.654, 264.514, 
  190.084, 2.899, 2.923, 0.94, "", "", "", "", "", "", "", "", 1.864594*^6, 
  3.09448585*^8, 224.237, 1.351, 1.810482*^6, 1.312, 0.202, 5., 
  "samples tested", 1.78361846*^8, 1.3908759*^8, 3.9274256*^7, 2.316269*^6, 
  2.251178*^6, 12.92, 10.08, 2.85, 1631., 81.94, 1.380004385*^9, 450.419, 
  28.2, 5.989, 3.414, 6426.674, 21.2, 282.28, 10.39, 1.9, 20.6, 59.55, 0.53, 
  69.66, 0.645}, {"IND", "Asia", "India", "2021-05-14", 2.4372907*^7, 
  326098., 354318.714, 266207., 3890., 3991., 17661.471, 236.302, 256.752, 
  192.903, 2.819, 2.892, 0.92, "", "", "", "", "", "", "", "", 1.875515*^6, 
  3.113241*^8, 225.596, 1.359, 1.817486*^6, 1.317, 0.195, 5.1, 
  "samples tested", 1.79646413*^8, 1.39861462*^8, 3.9784951*^7, 1.284567*^6, 
  2.065202*^6, 13.02, 10.13, 2.88, 1497., 81.94, 1.380004385*^9, 450.419, 
  28.2, 5.989, 3.414, 6426.674, 21.2, 282.28, 10.39, 1.9, 20.6, 59.55, 0.53, 
  69.66, 0.645}, {"IND", "Asia", "India", "2021-05-15", 2.4684077*^7, 
  311170., 341142.286, 270284., 4077., 3991., 17886.955, 225.485, 247.204, 
  195.857, 2.954, 2.892, 0.9, "", "", "", "", "", "", "", "", 1.693093*^6, 
  3.13017193*^8, 226.823, 1.227, 1.801021*^6, 1.305, 0.189, 5.3, 
  "samples tested", 1.81544536*^8, 1.41132112*^8, 4.0412424*^7, 1.898123*^6, 
  2.00724*^6, 13.16, 10.23, 2.93, 1455., 81.94, 1.380004385*^9, 450.419, 
  28.2, 5.989, 3.414, 6426.674, 21.2, 282.28, 10.39, 1.9, 20.6, 59.55, 0.53, 
  69.66, 0.645}, {"IND", "Asia", "India", "2021-05-16", 2.4965463*^7, 
  281386., 328984., 274390., 4106., 4039.143, 18090.858, 203.902, 238.393, 
  198.833, 2.975, 2.927, 0.89, "", "", "", "", "", "", "", "", "", "", "", 
  "", 1.777851*^6, 1.288, 0.185, 5.4, "samples tested", 1.82251006*^8, 
  1.41764335*^8, 4.0486671*^7, 706470., 1.992305*^6, 13.21, 10.27, 2.93, 
  1444., 81.94, 1.380004385*^9, 450.419, 28.2, 5.989, 3.414, 6426.674, 21.2, 
  282.28, 10.39, 1.9, 20.6, 59.55, 0.53, 69.66, 0.645}, 
 {"IND", "Asia", "India", "2021-05-17", 2.5228996*^7, 263533., 319497., 
  278719., 4329., 4103.857, 18281.823, 190.965, 231.519, 201.97, 3.137, 
  2.974, 0.87, "", "", "", "", "", "", "", "", "", 3.16423658*^8, 229.292, 
  "", 1.810512*^6, 1.312, 0.176, 5.7, "samples tested", 1.83817204*^8, 
  1.43090218*^8, 4.0726986*^7, 1.566198*^6, 1.816898*^6, 13.32, 10.37, 2.95, 
  1317., 81.94, 1.380004385*^9, 450.419, 28.2, 5.989, 3.414, 6426.674, 21.2, 
  282.28, 10.39, 1.9, 20.6, 59.55, 0.53, 69.66, 0.645}, 
 {"IND", "Asia", "India", "2021-05-18", 2.549633*^7, 267334., 307913.143, 
  283248., 4529., 4150.143, 18475.543, 193.72, 223.125, 205.252, 3.282, 
  3.007, 0.86, "", "", "", "", "", "", "", "", 1.869223*^6, 3.18292881*^8, 
  230.646, 1.355, 1.813242*^6, 1.314, 0.17, 5.9, "samples tested", 
  1.85191602*^8, 1.442702*^8, 4.0921402*^7, 1.374398*^6, 1.618423*^6, 13.42, 
  10.45, 2.97, 1173., 81.94, 1.380004385*^9, 450.419, 28.2, 5.989, 3.414, 
  6426.674, 21.2, 282.28, 10.39, 1.9, 20.6, 59.55, 0.53, 69.66, 0.645}, 
 {"IND", "Asia", "India", "2021-05-19", 2.577244*^7, 276110., 295539.286, 
  287122., 3874., 4115., 18675.622, 200.079, 214.158, 208.059, 2.807, 2.982, 
  0.84, "", "", "", "", "", "", "", "", 2.008296*^6, 3.20301177*^8, 232.102, 
  1.455, 1.816741*^6, 1.316, 0.163, 6.1, "samples tested", 1.864106*^8, 
  1.45333606*^8, 4.1076994*^7, 1.218998*^6, 1.480718*^6, 13.51, 10.53, 2.98, 
  1073., 81.94, 1.380004385*^9, 450.419, 28.2, 5.989, 3.414, 6426.674, 21.2, 
  282.28, 10.39, 1.9, 20.6, 59.55, 0.53, 69.66, 0.645}, 
 {"IND", "Asia", "India", "2021-05-20", 2.6031991*^7, 259551., 283597.429, 
  291331., 4209., 4144.857, 18863.702, 188.08, 205.505, 211.109, 3.05, 3.004, 
  0.83, "", "", "", "", "", "", "", "", 2.05501*^6, 3.22356187*^8, 233.591, 
  1.489, 1.843943*^6, 1.336, 0.154, 6.5, "samples tested", 1.87886885*^8, 
  1.46624652*^8, 4.1262233*^7, 1.476285*^6, 1.36072*^6, 13.61, 10.62, 2.99, 
  986., 81.94, 1.380004385*^9, 450.419, 28.2, 5.989, 3.414, 6426.674, 21.2, 
  282.28, 10.39, 1.9, 20.6, 59.55, 0.53, 69.66, 0.645}, 
 {"IND", "Asia", "India", "2021-05-21", 2.628929*^7, 257299., 273769., 
  295525., 4194., 4188.286, 19050.15, 186.448, 198.383, 214.148, 3.039, 
  3.035, 0.82, "", "", "", "", "", "", "", "", 2.061683*^6, 3.2441787*^8, 
  235.085, 1.494, 1.870539*^6, 1.355, 0.146, 6.8, "samples tested", "", "", 
  "", "", 1.388325*^6, "", "", "", 1006., 81.94, 1.380004385*^9, 450.419, 
  28.2, 5.989, 3.414, 6426.674, 21.2, 282.28, 10.39, 1.9, 20.6, 59.55, 0.53, 
  69.66, 0.645}, {"IND", "Asia", "India", "2021-05-22", 2.6530132*^7, 
  240842., 263722.143, 299266., 3741., 4140.286, 19224.672, 174.523, 191.102, 
  216.859, 2.711, 3., 0.81, "", "", "", "", "", "", "", "", 2.066285*^6, 
  3.26484155*^8, 236.582, 1.497, 1.923852*^6, 1.394, 0.137, 7.3, 
  "samples tested", 1.90842497*^8, 1.49219616*^8, 4.1622881*^7, "", 
  1.32828*^6, 13.83, 10.81, 3.02, 963., 81.94, 1.380004385*^9, 450.419, 28.2, 
  5.989, 3.414, 6426.674, 21.2, 282.28, 10.39, 1.9, 20.6, 59.55, 0.53, 69.66, 
  0.645}, {"IND", "Asia", "India", "2021-05-23", 2.6752447*^7, 222315., 
  255283.429, 303720., 4454., 4190., 19385.77, 161.097, 184.987, 220.086, 
  3.228, 3.036, 0.8, "", "", "", "", "", "", "", "", 2.123782*^6, 
  3.28607937*^8, 238.121, 1.539, 1.98393*^6, 1.438, 0.129, 7.8, 
  "samples tested", 1.9171924*^8, 1.50033188*^8, 4.1686052*^7, 876743., 
  1.352605*^6, 13.89, 10.87, 3.02, 980., 81.94, 1.380004385*^9, 450.419, 
  28.2, 5.989, 3.414, 6426.674, 21.2, 282.28, 10.39, 1.9, 20.6, 59.55, 0.53, 
  69.66, 0.645}, {"IND", "Asia", "India", "2021-05-24", 2.6948874*^7, 
  196427., 245696.857, 307231., 3511., 4073.143, 19528.108, 142.338, 178.041, 
  222.63, 2.544, 2.952, 0.79, "", "", "", "", "", "", "", "", 1.928127*^6, 
  3.30536064*^8, 239.518, 1.397, 2.016058*^6, 1.461, 0.122, 8.2, 
  "samples tested", 1.94165711*^8, 1.52301505*^8, 4.1864206*^7, 2.446471*^6, 
  1.478358*^6, 14.07, 11.04, 3.03, 1071., 81.94, 1.380004385*^9, 450.419, 
  28.2, 5.989, 3.414, 6426.674, 21.2, 282.28, 10.39, 1.9, 20.6, 59.55, 0.53, 
  69.66, 0.645}, {"IND", "Asia", "India", "2021-05-25", 2.7157795*^7, 
  208921., 237352.143, 311388., 4157., 4020., 19679.499, 151.392, 171.994, 
  225.643, 3.012, 2.913, 0.77, "", "", "", "", "", "", "", "", 2.058112*^6, 
  3.32594176*^8, 241.01, 1.491, 2.043042*^6, 1.48, 0.116, 8.6, 
  "samples tested", 1.95506779*^8, 1.53511379*^8, 4.19954*^7, 1.341068*^6, 
  1.473597*^6, 14.17, 11.12, 3.04, 1068., 81.94, 1.380004385*^9, 450.419, 
  28.2, 5.989, 3.414, 6426.674, 21.2, 282.28, 10.39, 1.9, 20.6, 59.55, 0.53, 
  69.66, 0.645}, {"IND", "Asia", "India", "2021-05-26", 2.7369093*^7, 
  211298., 228093.286, 315235., 3847., 4016.143, 19832.613, 153.114, 165.284, 
  228.43, 2.788, 2.91, 0.76, "", "", "", "", "", "", "", "", 2.21732*^6, 
  3.34811496*^8, 242.616, 1.607, 2.072903*^6, 1.502, 0.11, 9.1, 
  "samples tested", 1.98425615*^8, 1.56189641*^8, 4.2235974*^7, 2.918836*^6, 
  1.716431*^6, 14.38, 11.32, 3.06, 1244., 81.94, 1.380004385*^9, 450.419, 
  28.2, 5.989, 3.414, 6426.674, 21.2, 282.28, 10.39, 1.9, 20.6, 59.55, 0.53, 
  69.66, 0.645}, {"IND", "Asia", "India", "2021-05-27", 2.7555457*^7, 
  186364., 217638., 318895., 3660., 3937.714, 19967.659, 135.046, 157.708, 
  231.083, 2.652, 2.853, 0.75, "", "", "", "", "", "", "", "", 2.157857*^6, 
  3.36969353*^8, 244.18, 1.564, 2.087595*^6, 1.513, 0.104, 9.6, 
  "samples tested", 2.01203166*^8, 1.58783606*^8, 4.241956*^7, 2.777551*^6, 
  1.902326*^6, 14.58, 11.51, 3.07, 1378., 81.94, 1.380004385*^9, 450.419, 
  28.2, 5.989, 3.414, 6426.674, 21.2, 282.28, 10.39, 1.9, 20.6, 59.55, 0.53, 
  69.66, 0.645}, {"IND", "Asia", "India", "2021-05-28", 2.7729247*^7, 
  173790., 205708.143, 322512., 3617., 3855.286, 20093.593, 125.934, 149.063, 
  233.704, 2.621, 2.794, 0.74, "", "", "", "", "", "", "", "", 2.070508*^6, 
  3.39039861*^8, 245.68, 1.5, 2.088856*^6, 1.514, 0.098, 10.2, 
  "samples tested", 2.03166802*^8, 1.60605562*^8, 4.256124*^7, 1.963636*^6, 
  1.97173*^6, 14.72, 11.64, 3.08, 1429., 81.94, 1.380004385*^9, 450.419, 
  28.2, 5.989, 3.414, 6426.674, 21.2, 282.28, 10.39, 1.9, 20.6, 59.55, 0.53, 
  69.66, 0.645}, {"IND", "Asia", "India", "2021-05-29", 2.78948*^7, 165553., 
  194952.571, 325972., 3460., 3815.143, 20213.559, 119.966, 141.27, 236.211, 
  2.507, 2.765, 0.73, "", "", "", "", "", "", "", "", 2.080048*^6, 
  3.41119909*^8, 247.188, 1.507, 2.090822*^6, 1.515, 0.093, 10.7, 
  "samples tested", 2.07088953*^8, 1.64158704*^8, 4.2930249*^7, 3.922151*^6, 
  2.320922*^6, 15.01, 11.9, 3.11, 1682., 81.94, 1.380004385*^9, 450.419, 
  28.2, 5.989, 3.414, 6426.674, 21.2, 282.28, 10.39, 1.9, 20.6, 59.55, 0.53, 
  69.66, 0.645}, {"IND", "Asia", "India", "2021-05-30", 2.8047534*^7, 
  152734., 185012.429, 329100., 3128., 3625.714, 20324.235, 110.676, 134.067, 
  238.478, 2.267, 2.627, 0.73, "", "", "", "", "", "", "", "", 2.063839*^6, 
  3.43183748*^8, 248.683, 1.496, 2.082259*^6, 1.509, 0.089, 11.3, 
  "samples tested", 2.08665123*^8, 1.65598013*^8, 4.306711*^7, 1.57617*^6, 
  2.42084*^6, 15.12, 12., 3.12, 1754., 81.94, 1.380004385*^9, 450.419, 28.2, 
  5.989, 3.414, 6426.674, 21.2, 282.28, 10.39, 1.9, 20.6, 59.55, 0.53, 69.66, 
  0.645}, {"IND", "Asia", "India", "2021-05-31", 2.8175044*^7, 127510., 
  175167.143, 331895., 2795., 3523.429, 20416.634, 92.398, 126.932, 240.503, 
  2.025, 2.553, 0.72, "", "", "", "", "", "", "", "", 1.683135*^6, 
  3.44866883*^8, 249.903, 1.22, 2.04726*^6, 1.484, 0.086, 11.7, 
  "samples tested", 2.10449895*^8, 1.67191085*^8, 4.325881*^7, 1.784772*^6, 
  2.326312*^6, 15.25, 12.12, 3.13, 1686., 81.94, 1.380004385*^9, 450.419, 
  28.2, 5.989, 3.414, 6426.674, 21.2, 282.28, 10.39, 1.9, 20.6, 59.55, 0.53, 
  69.66, 0.645}, {"IND", "Asia", "India", "2021-06-01", 2.8307832*^7, 
  132788., 164291., 335102., 3207., 3387.714, 20512.857, 96.223, 119.051, 
  242.827, 2.324, 2.455, 0.71, "", "", "", "", "", "", "", "", 1.925374*^6, 
  3.46792257*^8, 251.298, 1.395, 2.028297*^6, 1.47, 0.081, 12.3, 
  "samples tested", 2.13135738*^8, 1.6958518*^8, 4.3550558*^7, 2.685843*^6, 
  2.518423*^6, 15.44, 12.29, 3.16, 1825., "", 1.380004385*^9, 450.419, 28.2, 
  5.989, 3.414, 6426.674, 21.2, 282.28, 10.39, 1.9, 20.6, 59.55, 0.53, 69.66, 
  0.645}, {"IND", "Asia", "India", "2021-06-02", 2.8441986*^7, 134154., 
  153270.429, 337989., 2887., 3250.571, 20610.069, 97.213, 111.065, 244.919, 
  2.092, 2.355, 0.71, "", "", "", "", "", "", "", "", 3.265073*^6, 
  3.5005733*^8, 253.664, 2.366, 2.177976*^6, 1.578, 0.07, 14.2, 
  "samples tested", 2.15678166*^8, 1.71866824*^8, 4.3811342*^7, 2.542428*^6, 
  2.46465*^6, 15.63, 12.45, 3.17, 1786., "", 1.380004385*^9, 450.419, 28.2, 
  5.989, 3.414, 6426.674, 21.2, 282.28, 10.39, 1.9, 20.6, 59.55, 0.53, 69.66, 
  0.645}, {"IND", "Asia", "India", "2021-06-03", 2.857435*^7, 132364., 
  145556.143, 340702., 2713., 3115.286, 20705.985, 95.916, 105.475, 246.885, 
  1.966, 2.257, 0.7, "", "", "", "", "", "", "", "", 3.725318*^6, 
  3.53782648*^8, 256.363, 2.699, 2.401899*^6, 1.741, 0.061, 16.5, 
  "samples tested", 2.18344384*^8, 1.74296917*^8, 4.4047467*^7, 2.666218*^6, 
  2.448745*^6, 15.82, 12.63, 3.19, 1774., "", 1.380004385*^9, 450.419, 28.2, 
  5.989, 3.414, 6426.674, 21.2, 282.28, 10.39, 1.9, 20.6, 59.55, 0.53, 69.66, 
  0.645}, {"IND", "Asia", "India", "2021-06-04", 2.8694879*^7, 120529., 
  137947.429, 344082., 3380., 3081.429, 20793.325, 87.34, 99.962, 249.334, 
  2.449, 2.233, 0.7, "", "", "", "", "", "", "", "", 3.651198*^6, 
  3.57433846*^8, 259.009, 2.646, 2.627712*^6, 1.904, 0.052, 19., 
  "samples tested", 2.23607768*^8, 1.79172948*^8, 4.443482*^7, 5.263384*^6, 
  2.920138*^6, 16.2, 12.98, 3.22, 2116., "", 1.380004385*^9, 450.419, 28.2, 
  5.989, 3.414, 6426.674, 21.2, 282.28, 10.39, 1.9, 20.6, 59.55, 0.53, 69.66, 
  0.645}, {"IND", "Asia", "India", "2021-06-05", 2.8809339*^7, 114460., 
  130648.429, 346759., 2677., 2969.571, 20876.266, 82.942, 94.672, 251.274, 
  1.94, 2.152, 0.7, "", "", "", "", "", "", "", "", 3.740296*^6, 
  3.61174142*^8, 261.72, 2.71, 2.86489*^6, 2.076, 0.046, 21.9, 
  "samples tested", 2.25571144*^8, 1.80972102*^8, 4.4599042*^7, 1.963376*^6, 
  2.640313*^6, 16.35, 13.11, 3.23, 1913., "", 1.380004385*^9, 450.419, 28.2, 
  5.989, 3.414, 6426.674, 21.2, 282.28, 10.39, 1.9, 20.6, 59.55, 0.53, 69.66, 
  0.645}, {"IND", "Asia", "India", "2021-06-06", 2.8909975*^7, 100636., 
  123205.857, 349186., 2427., 2869.429, 20949.191, 72.924, 89.279, 253.033, 
  1.759, 2.079, 0.7, "", "", "", "", "", "", "", "", 3.57238*^6, 
  3.64746522*^8, 264.308, 2.589, 3.080396*^6, 2.232, 0.04, 25., 
  "samples tested", 2.28041045*^8, 1.83275704*^8, 4.4765341*^7, 2.469901*^6, 
  2.767989*^6, 16.52, 13.28, 3.24, 2006., "", 1.380004385*^9, 450.419, 28.2, 
  5.989, 3.414, 6426.674, 21.2, 282.28, 10.39, 1.9, 20.6, 59.55, 0.53, 69.66, 
  0.645}, {"IND", "Asia", "India", "2021-06-07", 2.8996473*^7, 86498., 
  117347., 351309., 2123., 2773.429, 21011.87, 62.68, 85.034, 254.571, 1.538, 
  2.01, "", "", "", "", "", "", "", "", "", "", "", "", "", "", "", "", "", 
  "", 2.30490652*^8, 1.85501579*^8, 4.4989073*^7, 2.449607*^6, 2.862965*^6, 
  16.7, 13.44, 3.26, 2075., "", 1.380004385*^9, 450.419, 28.2, 5.989, 3.414, 
  6426.674, 21.2, 282.28, 10.39, 1.9, 20.6, 59.55, 0.53, 69.66, 0.645}, 
 {"IDN", "Asia", "Indonesia", "2020-03-02", 2., 2., "", "", "", "", 0.007, 
  0.007, "", "", "", "", "", "", "", "", "", "", "", "", "", "", "", "", "", 
  "", "", "", "", "", "", "", "", "", "", "", "", "", "", 28.7, 
  2.73523621*^8, 145.725, 29.3, 5.319, 3.053, 11188.744, 5.7, 342.864, 6.32, 
  2.8, 76.1, 64.204, 1.04, 71.72, 0.718}, {"IDN", "Asia", "Indonesia", 
  "2020-03-03", 2., 0., "", "", "", "", 0.007, 0., "", "", "", "", "", "", 
  "", "", "", "", "", "", "", "", "", "", "", "", "", "", "", "", "", "", "", 
  "", "", "", "", "", "", 37.04, 2.73523621*^8, 145.725, 29.3, 5.319, 3.053, 
  11188.744, 5.7, 342.864, 6.32, 2.8, 76.1, 64.204, 1.04, 71.72, 0.718}, 
 {"IDN", "Asia", "Indonesia", "2020-03-04", 2., 0., "", "", "", "", 0.007, 
  0., "", "", "", "", "", "", "", "", "", "", "", "", "", "", "", "", "", "", 
  "", "", "", "", "", "", "", "", "", "", "", "", "", 37.04, 2.73523621*^8, 
  145.725, 29.3, 5.319, 3.053, 11188.744, 5.7, 342.864, 6.32, 2.8, 76.1, 
  64.204, 1.04, 71.72, 0.718}, {"IDN", "Asia", "Indonesia", "2020-03-05", 2., 
  0., "", "", "", "", 0.007, 0., "", "", "", "", "", "", "", "", "", "", "", 
  "", "", "", "", "", "", "", "", "", "", "", "", "", "", "", "", "", "", "", 
  "", 37.04, 2.73523621*^8, 145.725, 29.3, 5.319, 3.053, 11188.744, 5.7, 
  342.864, 6.32, 2.8, 76.1, 64.204, 1.04, 71.72, 0.718}, 
 {"IDN", "Asia", "Indonesia", "2020-03-06", 4., 2., "", "", "", "", 0.015, 
  0.007, "", "", "", "", "", "", "", "", "", "", "", "", "", "", "", "", "", 
  "", "", "", "", "", "", "", "", "", "", "", "", "", "", 37.04, 
  2.73523621*^8, 145.725, 29.3, 5.319, 3.053, 11188.744, 5.7, 342.864, 6.32, 
  2.8, 76.1, 64.204, 1.04, 71.72, 0.718}, {"IDN", "Asia", "Indonesia", 
  "2020-03-07", 4., 0., 0.571, "", "", 0., 0.015, 0., 0.002, "", "", 0., "", 
  "", "", "", "", "", "", "", "", "", "", "", "", "", "", "", "", "", "", "", 
  "", "", "", "", "", "", "", 37.04, 2.73523621*^8, 145.725, 29.3, 5.319, 
  3.053, 11188.744, 5.7, 342.864, 6.32, 2.8, 76.1, 64.204, 1.04, 71.72, 
  0.718}, {"IDN", "Asia", "Indonesia", "2020-03-08", 6., 2., 0.857, "", "", 
  0., 0.022, 0.007, 0.003, "", "", 0., "", "", "", "", "", "", "", "", "", 
  "", "", "", "", "", "", "", "", "", "", "", "", "", "", "", "", "", "", 
  37.04, 2.73523621*^8, 145.725, 29.3, 5.319, 3.053, 11188.744, 5.7, 342.864, 
  6.32, 2.8, 76.1, 64.204, 1.04, 71.72, 0.718}, 
 {"IDN", "Asia", "Indonesia", "2020-03-09", 19., 13., 2.429, "", "", 0., 
  0.069, 0.048, 0.009, "", "", 0., "", "", "", "", "", "", "", "", "", "", 
  "", "", "", "", "", "", "", "", "", "", "", "", "", "", "", "", "", 37.04, 
  2.73523621*^8, 145.725, 29.3, 5.319, 3.053, 11188.744, 5.7, 342.864, 6.32, 
  2.8, 76.1, 64.204, 1.04, 71.72, 0.718}, {"IDN", "Asia", "Indonesia", 
  "2020-03-10", 27., 8., 3.571, "", "", 0., 0.099, 0.029, 0.013, "", "", 0., 
  "", "", "", "", "", "", "", "", "", "", "", "", "", "", "", "", "", "", "", 
  "", "", "", "", "", "", "", "", 37.04, 2.73523621*^8, 145.725, 29.3, 5.319, 
  3.053, 11188.744, 5.7, 342.864, 6.32, 2.8, 76.1, 64.204, 1.04, 71.72, 
  0.718}, {"IDN", "Asia", "Indonesia", "2020-03-11", 34., 7., 4.571, 1., 1., 
  0.143, 0.124, 0.026, 0.017, 0.004, 0.004, 0.001, "", "", "", "", "", "", 
  "", "", "", "", "", "", "", "", "", "", "", "", "", "", "", "", "", "", "", 
  "", "", 37.04, 2.73523621*^8, 145.725, 29.3, 5.319, 3.053, 11188.744, 5.7, 
  342.864, 6.32, 2.8, 76.1, 64.204, 1.04, 71.72, 0.718}, 
 {"IDN", "Asia", "Indonesia", "2020-03-12", 34., 0., 4.571, 1., 0., 0.143, 
  0.124, 0., 0.017, 0.004, 0., 0.001, "", "", "", "", "", "", "", "", "", "", 
  "", "", "", "", "", "", "", "", "", "", "", "", "", "", "", "", "", 37.04, 
  2.73523621*^8, 145.725, 29.3, 5.319, 3.053, 11188.744, 5.7, 342.864, 6.32, 
  2.8, 76.1, 64.204, 1.04, 71.72, 0.718}, {"IDN", "Asia", "Indonesia", 
  "2020-03-13", 69., 35., 9.286, 4., 3., 0.571, 0.252, 0.128, 0.034, 0.015, 
  0.011, 0.002, "", "", "", "", "", "", "", "", "", "", "", "", "", "", "", 
  "", "", "", "", "", "", "", "", "", "", "", "", 37.04, 2.73523621*^8, 
  145.725, 29.3, 5.319, 3.053, 11188.744, 5.7, 342.864, 6.32, 2.8, 76.1, 
  64.204, 1.04, 71.72, 0.718}, {"IDN", "Asia", "Indonesia", "2020-03-14", 
  96., 27., 13.143, 5., 1., 0.714, 0.351, 0.099, 0.048, 0.018, 0.004, 0.003, 
  "", "", "", "", "", "", "", "", "", "", "", "", "", "", "", "", "", "", "", 
  "", "", "", "", "", "", "", "", 37.04, 2.73523621*^8, 145.725, 29.3, 5.319, 
  3.053, 11188.744, 5.7, 342.864, 6.32, 2.8, 76.1, 64.204, 1.04, 71.72, 
  0.718}, {"IDN", "Asia", "Indonesia", "2020-03-15", 117., 21., 15.857, 5., 
  0., 0.714, 0.428, 0.077, 0.058, 0.018, 0., 0.003, "", "", "", "", "", "", 
  "", "", "", "", "", "", "", "", "", "", "", "", "", "", "", "", "", "", "", 
  "", "", 40.74, 2.73523621*^8, 145.725, 29.3, 5.319, 3.053, 11188.744, 5.7, 
  342.864, 6.32, 2.8, 76.1, 64.204, 1.04, 71.72, 0.718}, 
 {"IDN", "Asia", "Indonesia", "2020-03-16", 134., 17., 16.429, 5., 0., 0.714, 
  0.49, 0.062, 0.06, 0.018, 0., 0.003, 2.07, "", "", "", "", "", "", "", "", 
  "", 1230., 0.004, "", "", "", "", "", "people tested", "", "", "", "", "", 
  "", "", "", "", 45.37, 2.73523621*^8, 145.725, 29.3, 5.319, 3.053, 
  11188.744, 5.7, 342.864, 6.32, 2.8, 76.1, 64.204, 1.04, 71.72, 0.718}, 
 {"IDN", "Asia", "Indonesia", "2020-03-17", 172., 38., 20.714, 5., 0., 0.714, 
  0.629, 0.139, 0.076, 0.018, 0., 0.003, 2.1, "", "", "", "", "", "", "", "", 
  25., 1255., 0.005, 0., "", "", "", "", "people tested", "", "", "", "", "", 
  "", "", "", "", 42.59, 2.73523621*^8, 145.725, 29.3, 5.319, 3.053, 
  11188.744, 5.7, 342.864, 6.32, 2.8, 76.1, 64.204, 1.04, 71.72, 0.718}, 
 {"IDN", "Asia", "Indonesia", "2020-03-18", 227., 55., 27.571, 19., 14., 
  2.571, 0.83, 0.201, 0.101, 0.069, 0.051, 0.009, 2.13, "", "", "", "", "", 
  "", "", "", "", "", "", "", "", "", "", "", "people tested", "", "", "", 
  "", "", "", "", "", "", 42.59, 2.73523621*^8, 145.725, 29.3, 5.319, 3.053, 
  11188.744, 5.7, 342.864, 6.32, 2.8, 76.1, 64.204, 1.04, 71.72, 0.718}, 
 {"IDN", "Asia", "Indonesia", "2020-03-19", 311., 84., 39.571, 25., 6., 
  3.429, 1.137, 0.307, 0.145, 0.091, 0.022, 0.013, 2.12, "", "", "", "", "", 
  "", "", "", "", 1651., 0.006, "", "", "", "", "", "people tested", "", "", 
  "", "", "", "", "", "", "", 45.37, 2.73523621*^8, 145.725, 29.3, 5.319, 
  3.053, 11188.744, 5.7, 342.864, 6.32, 2.8, 76.1, 64.204, 1.04, 71.72, 
  0.718}, {"IDN", "Asia", "Indonesia", "2020-03-20", 369., 58., 42.857, 32., 
  7., 4., 1.349, 0.212, 0.157, 0.117, 0.026, 0.015, 2.05, "", "", "", "", "", 
  "", "", "", 247., 1898., 0.007, 0.001, "", "", "", "", "people tested", "", 
  "", "", "", "", "", "", "", "", 45.37, 2.73523621*^8, 145.725, 29.3, 5.319, 
  3.053, 11188.744, 5.7, 342.864, 6.32, 2.8, 76.1, 64.204, 1.04, 71.72, 
  0.718}, {"IDN", "Asia", "Indonesia", "2020-03-21", 450., 81., 50.571, 38., 
  6., 4.714, 1.645, 0.296, 0.185, 0.139, 0.022, 0.017, 2., "", "", "", "", 
  "", "", "", "", "", "", "", "", "", "", "", "", "people tested", "", "", 
  "", "", "", "", "", "", "", 45.37, 2.73523621*^8, 145.725, 29.3, 5.319, 
  3.053, 11188.744, 5.7, 342.864, 6.32, 2.8, 76.1, 64.204, 1.04, 71.72, 
  0.718}, {"IDN", "Asia", "Indonesia", "2020-03-22", 514., 64., 56.714, 48., 
  10., 6.143, 1.879, 0.234, 0.207, 0.175, 0.037, 0.022, 1.93, "", "", "", "", 
  "", "", "", "", "", 2409., 0.009, "", "", "", "", "", "people tested", "", 
  "", "", "", "", "", "", "", "", 45.37, 2.73523621*^8, 145.725, 29.3, 5.319, 
  3.053, 11188.744, 5.7, 342.864, 6.32, 2.8, 76.1, 64.204, 1.04, 71.72, 
  0.718}, {"IDN", "Asia", "Indonesia", "2020-03-23", 579., 65., 63.571, 49., 
  1., 6.286, 2.117, 0.238, 0.232, 0.179, 0.004, 0.023, 1.88, "", "", "", "", 
  "", "", "", "", 74., 2483., 0.009, 0., 179., 0.001, 0.355, 2.8, 
  "people tested", "", "", "", "", "", "", "", "", "", 48.15, 2.73523621*^8, 
  145.725, 29.3, 5.319, 3.053, 11188.744, 5.7, 342.864, 6.32, 2.8, 76.1, 
  64.204, 1.04, 71.72, 0.718}, {"IDN", "Asia", "Indonesia", "2020-03-24", 
  686., 107., 73.429, 55., 6., 7.143, 2.508, 0.391, 0.268, 0.201, 0.022, 
  0.026, 1.84, "", "", "", "", "", "", "", "", 380., 2863., 0.01, 0.001, 
  230., 0.001, 0.319, 3.1, "people tested", "", "", "", "", "", "", "", "", 
  "", 48.15, 2.73523621*^8, 145.725, 29.3, 5.319, 3.053, 11188.744, 5.7, 
  342.864, 6.32, 2.8, 76.1, 64.204, 1.04, 71.72, 0.718}, 
 {"IDN", "Asia", "Indonesia", "2020-03-25", 790., 104., 80.429, 58., 3., 
  5.571, 2.888, 0.38, 0.294, 0.212, 0.011, 0.02, 1.77, "", "", "", "", "", 
  "", "", "", "", "", "", "", 279., 0.001, 0.288, 3.5, "people tested", "", 
  "", "", "", "", "", "", "", "", 48.15, 2.73523621*^8, 145.725, 29.3, 5.319, 
  3.053, 11188.744, 5.7, 342.864, 6.32, 2.8, 76.1, 64.204, 1.04, 71.72, 
  0.718}, {"IDN", "Asia", "Indonesia", "2020-03-26", 893., 103., 83.143, 78., 
  20., 7.571, 3.265, 0.377, 0.304, 0.285, 0.073, 0.028, 1.72, "", "", "", "", 
  "", "", "", "", "", "", "", "", 328., 0.001, 0.253, 3.9, "people tested", 
  "", "", "", "", "", "", "", "", "", 48.15, 2.73523621*^8, 145.725, 29.3, 
  5.319, 3.053, 11188.744, 5.7, 342.864, 6.32, 2.8, 76.1, 64.204, 1.04, 
  71.72, 0.718}, {"IDN", "Asia", "Indonesia", "2020-03-27", 1046., 153., 
  96.714, 87., 9., 7.857, 3.824, 0.559, 0.354, 0.318, 0.033, 0.029, 1.69, "", 
  "", "", "", "", "", "", "", "", 4489., 0.016, "", 370., 0.001, 0.261, 3.8, 
  "people tested", "", "", "", "", "", "", "", "", "", 48.15, 2.73523621*^8, 
  145.725, 29.3, 5.319, 3.053, 11188.744, 5.7, 342.864, 6.32, 2.8, 76.1, 
  64.204, 1.04, 71.72, 0.718}, {"IDN", "Asia", "Indonesia", "2020-03-28", 
  1155., 109., 100.714, 102., 15., 9.143, 4.223, 0.399, 0.368, 0.373, 0.055, 
  0.033, 1.64, "", "", "", "", "", "", "", "", 1286., 5775., 0.021, 0.005, 
  517., 0.002, 0.195, 5.1, "people tested", "", "", "", "", "", "", "", "", 
  "", 48.15, 2.73523621*^8, 145.725, 29.3, 5.319, 3.053, 11188.744, 5.7, 
  342.864, 6.32, 2.8, 76.1, 64.204, 1.04, 71.72, 0.718}, 
 {"IDN", "Asia", "Indonesia", "2020-03-29", 1285., 130., 110.143, 114., 12., 
  9.429, 4.698, 0.475, 0.403, 0.417, 0.044, 0.034, 1.59, "", "", "", "", "", 
  "", "", "", 491., 6266., 0.023, 0.002, 551., 0.002, 0.2, 5., 
  "people tested", "", "", "", "", "", "", "", "", "", 50.93, 2.73523621*^8, 
  145.725, 29.3, 5.319, 3.053, 11188.744, 5.7, 342.864, 6.32, 2.8, 76.1, 
  64.204, 1.04, 71.72, 0.718}, {"IDN", "Asia", "Indonesia", "2020-03-30", 
  1414., 129., 119.286, 122., 8., 10.429, 5.17, 0.472, 0.436, 0.446, 0.029, 
  0.038, 1.55, "", "", "", "", "", "", "", "", 268., 6534., 0.024, 0.001, 
  579., 0.002, 0.206, 4.9, "people tested", "", "", "", "", "", "", "", "", 
  "", 50.93, 2.73523621*^8, 145.725, 29.3, 5.319, 3.053, 11188.744, 5.7, 
  342.864, 6.32, 2.8, 76.1, 64.204, 1.04, 71.72, 0.718}, 
 {"IDN", "Asia", "Indonesia", "2020-03-31", 1528., 114., 120.286, 136., 14., 
  11.571, 5.586, 0.417, 0.44, 0.497, 0.051, 0.042, 1.49, "", "", "", "", "", 
  "", "", "", 129., 6663., 0.024, 0., 543., 0.002, 0.222, 4.5, 
  "people tested", "", "", "", "", "", "", "", "", "", 50.93, 2.73523621*^8, 
  145.725, 29.3, 5.319, 3.053, 11188.744, 5.7, 342.864, 6.32, 2.8, 76.1, 
  64.204, 1.04, 71.72, 0.718}, {"IDN", "Asia", "Indonesia", "2020-04-01", 
  1677., 149., 126.714, 157., 21., 14.143, 6.131, 0.545, 0.463, 0.574, 0.077, 
  0.052, 1.46, "", "", "", "", "", "", "", "", 114., 6777., 0.025, 0., 482., 
  0.002, 0.263, 3.8, "people tested", "", "", "", "", "", "", "", "", "", 
  50.93, 2.73523621*^8, 145.725, 29.3, 5.319, 3.053, 11188.744, 5.7, 342.864, 
  6.32, 2.8, 76.1, 64.204, 1.04, 71.72, 0.718}, 
 {"IDN", "Asia", "Indonesia", "2020-04-02", 1790., 113., 128.143, 170., 13., 
  13.143, 6.544, 0.413, 0.468, 0.622, 0.048, 0.048, 1.44, "", "", "", "", "", 
  "", "", "", 416., 7193., 0.026, 0.002, 464., 0.002, 0.276, 3.6, 
  "people tested", "", "", "", "", "", "", "", "", "", 50.93, 2.73523621*^8, 
  145.725, 29.3, 5.319, 3.053, 11188.744, 5.7, 342.864, 6.32, 2.8, 76.1, 
  64.204, 1.04, 71.72, 0.718}, {"IDN", "Asia", "Indonesia", "2020-04-03", 
  1986., 196., 134.286, 181., 11., 13.429, 7.261, 0.717, 0.491, 0.662, 0.04, 
  0.049, 1.46, "", "", "", "", "", "", "", "", 428., 7621., 0.028, 0.002, 
  447., 0.002, 0.3, 3.3, "people tested", "", "", "", "", "", "", "", "", "", 
  50.93, 2.73523621*^8, 145.725, 29.3, 5.319, 3.053, 11188.744, 5.7, 342.864, 
  6.32, 2.8, 76.1, 64.204, 1.04, 71.72, 0.718}, 
 {"IDN", "Asia", "Indonesia", "2020-04-04", 2092., 106., 133.857, 191., 10., 
  12.714, 7.648, 0.388, 0.489, 0.698, 0.037, 0.046, 1.46, "", "", "", "", "", 
  "", "", "", 365., 7986., 0.029, 0.001, 316., 0.001, 0.424, 2.4, 
  "people tested", "", "", "", "", "", "", "", "", "", 50.93, 2.73523621*^8, 
  145.725, 29.3, 5.319, 3.053, 11188.744, 5.7, 342.864, 6.32, 2.8, 76.1, 
  64.204, 1.04, 71.72, 0.718}, {"IDN", "Asia", "Indonesia", "2020-04-05", 
  2273., 181., 141.143, 198., 7., 12., 8.31, 0.662, 0.516, 0.724, 0.026, 
  0.044, 1.5, "", "", "", "", "", "", "", "", "", "", "", "", 494., 0.002, 
  0.286, 3.5, "people tested", "", "", "", "", "", "", "", "", "", 50.93, 
  2.73523621*^8, 145.725, 29.3, 5.319, 3.053, 11188.744, 5.7, 342.864, 6.32, 
  2.8, 76.1, 64.204, 1.04, 71.72, 0.718}, {"IDN", "Asia", "Indonesia", 
  "2020-04-06", 2491., 218., 153.857, 209., 11., 12.429, 9.107, 0.797, 0.563, 
  0.764, 0.04, 0.045, 1.54, "", "", "", "", "", "", "", "", "", 11460., 
  0.042, "", 704., 0.003, 0.219, 4.6, "people tested", "", "", "", "", "", 
  "", "", "", "", 50.93, 2.73523621*^8, 145.725, 29.3, 5.319, 3.053, 
  11188.744, 5.7, 342.864, 6.32, 2.8, 76.1, 64.204, 1.04, 71.72, 0.718}, 
 {"IDN", "Asia", "Indonesia", "2020-04-07", 2738., 247., 172.857, 221., 12., 
  12.143, 10.01, 0.903, 0.632, 0.808, 0.044, 0.044, 1.54, "", "", "", "", "", 
  "", "", "", 1973., 13433., 0.049, 0.007, 967., 0.004, 0.179, 5.6, 
  "people tested", "", "", "", "", "", "", "", "", "", 60.65, 2.73523621*^8, 
  145.725, 29.3, 5.319, 3.053, 11188.744, 5.7, 342.864, 6.32, 2.8, 76.1, 
  64.204, 1.04, 71.72, 0.718}, {"IDN", "Asia", "Indonesia", "2020-04-08", 
  2956., 218., 182.714, 240., 19., 11.857, 10.807, 0.797, 0.668, 0.877, 
  0.069, 0.043, 1.52, "", "", "", "", "", "", "", "", 1138., 14571., 0.053, 
  0.004, 1113., 0.004, 0.164, 6.1, "people tested", "", "", "", "", "", "", 
  "", "", "", 60.65, 2.73523621*^8, 145.725, 29.3, 5.319, 3.053, 11188.744, 
  5.7, 342.864, 6.32, 2.8, 76.1, 64.204, 1.04, 71.72, 0.718}, 
 {"IDN", "Asia", "Indonesia", "2020-04-09", 3293., 337., 214.714, 280., 40., 
  15.714, 12.039, 1.232, 0.785, 1.024, 0.146, 0.057, 1.52, "", "", "", "", 
  "", "", "", "", 2277., 16848., 0.062, 0.008, 1379., 0.005, 0.156, 6.4, 
  "people tested", "", "", "", "", "", "", "", "", "", 60.65, 2.73523621*^8, 
  145.725, 29.3, 5.319, 3.053, 11188.744, 5.7, 342.864, 6.32, 2.8, 76.1, 
  64.204, 1.04, 71.72, 0.718}, {"IDN", "Asia", "Indonesia", "2020-04-10", 
  3512., 219., 218., 306., 26., 17.857, 12.84, 0.801, 0.797, 1.119, 0.095, 
  0.065, 1.49, "", "", "", "", "", "", "", "", 2604., 19452., 0.071, 0.01, 
  1690., 0.006, 0.129, 7.8, "people tested", "", "", "", "", "", "", "", "", 
  "", 71.76, 2.73523621*^8, 145.725, 29.3, 5.319, 3.053, 11188.744, 5.7, 
  342.864, 6.32, 2.8, 76.1, 64.204, 1.04, 71.72, 0.718}, 
 {"IDN", "Asia", "Indonesia", "2020-04-11", 3842., 330., 250., 327., 21., 
  19.429, 14.046, 1.206, 0.914, 1.196, 0.077, 0.071, 1.49, "", "", "", "", 
  "", "", "", "", 330., 19782., 0.072, 0.001, 1685., 0.006, 0.148, 6.7, 
  "people tested", "", "", "", "", "", "", "", "", "", 71.76, 2.73523621*^8, 
  145.725, 29.3, 5.319, 3.053, 11188.744, 5.7, 342.864, 6.32, 2.8, 76.1, 
  64.204, 1.04, 71.72, 0.718}, {"IDN", "Asia", "Indonesia", "2020-04-12", 
  4241., 399., 281.143, 373., 46., 25., 15.505, 1.459, 1.028, 1.364, 0.168, 
  0.091, 1.47, "", "", "", "", "", "", "", "", 7293., 27075., 0.099, 0.027, 
  2479., 0.009, 0.113, 8.8, "people tested", "", "", "", "", "", "", "", "", 
  "", 71.76, 2.73523621*^8, 145.725, 29.3, 5.319, 3.053, 11188.744, 5.7, 
  342.864, 6.32, 2.8, 76.1, 64.204, 1.04, 71.72, 0.718}, 
 {"IDN", "Asia", "Indonesia", "2020-04-13", 4557., 316., 295.143, 399., 26., 
  27.143, 16.66, 1.155, 1.079, 1.459, 0.095, 0.099, 1.42, "", "", "", "", "", 
  "", "", "", 316., 27391., 0.1, 0.001, 2276., 0.008, 0.13, 7.7, 
  "people tested", "", "", "", "", "", "", "", "", "", 71.76, 2.73523621*^8, 
  145.725, 29.3, 5.319, 3.053, 11188.744, 5.7, 342.864, 6.32, 2.8, 76.1, 
  64.204, 1.04, 71.72, 0.718}, {"IDN", "Asia", "Indonesia", "2020-04-14", 
  4839., 282., 300.143, 459., 60., 34., 17.691, 1.031, 1.097, 1.678, 0.219, 
  0.124, 1.36, "", "", "", "", "", "", "", "", 4237., 31628., 0.116, 0.015, 
  2599., 0.01, 0.115, 8.7, "people tested", "", "", "", "", "", "", "", "", 
  "", 71.76, 2.73523621*^8, 145.725, 29.3, 5.319, 3.053, 11188.744, 5.7, 
  342.864, 6.32, 2.8, 76.1, 64.204, 1.04, 71.72, 0.718}, 
 {"IDN", "Asia", "Indonesia", "2020-04-15", 5136., 297., 311.429, 469., 10., 
  32.714, 18.777, 1.086, 1.139, 1.715, 0.037, 0.12, 1.31, "", "", "", "", "", 
  "", "", "", 1373., 33001., 0.121, 0.005, 2633., 0.01, 0.118, 8.5, 
  "people tested", "", "", "", "", "", "", "", "", "", 71.76, 2.73523621*^8, 
  145.725, 29.3, 5.319, 3.053, 11188.744, 5.7, 342.864, 6.32, 2.8, 76.1, 
  64.204, 1.04, 71.72, 0.718}, {"IDN", "Asia", "Indonesia", "2020-04-16", 
  5516., 380., 317.571, 496., 27., 30.857, 20.166, 1.389, 1.161, 1.813, 
  0.099, 0.113, 1.28, "", "", "", "", "", "", "", "", 1974., 34975., 0.128, 
  0.007, 2590., 0.009, 0.123, 8.2, "people tested", "", "", "", "", "", "", 
  "", "", "", 71.76, 2.73523621*^8, 145.725, 29.3, 5.319, 3.053, 11188.744, 
  5.7, 342.864, 6.32, 2.8, 76.1, 64.204, 1.04, 71.72, 0.718}, 
 {"IDN", "Asia", "Indonesia", "2020-04-17", 5923., 407., 344.429, 520., 24., 
  30.571, 21.654, 1.488, 1.259, 1.901, 0.088, 0.112, 1.25, "", "", "", "", 
  "", "", "", "", 2159., 37134., 0.136, 0.008, 2526., 0.009, 0.136, 7.3, 
  "people tested", "", "", "", "", "", "", "", "", "", 71.76, 2.73523621*^8, 
  145.725, 29.3, 5.319, 3.053, 11188.744, 5.7, 342.864, 6.32, 2.8, 76.1, 
  64.204, 1.04, 71.72, 0.718}, {"IDN", "Asia", "Indonesia", "2020-04-18", 
  6248., 325., 343.714, 535., 15., 29.714, 22.843, 1.188, 1.257, 1.956, 
  0.055, 0.109, 1.21, "", "", "", "", "", "", "", "", 2288., 39422., 0.144, 
  0.008, 2806., 0.01, 0.122, 8.2, "people tested", "", "", "", "", "", "", 
  "", "", "", 71.76, 2.73523621*^8, 145.725, 29.3, 5.319, 3.053, 11188.744, 
  5.7, 342.864, 6.32, 2.8, 76.1, 64.204, 1.04, 71.72, 0.718}, 
 {"IDN", "Asia", "Indonesia", "2020-04-19", 6575., 327., 333.429, 582., 47., 
  29.857, 24.038, 1.196, 1.219, 2.128, 0.172, 0.109, 1.17, "", "", "", "", 
  "", "", "", "", 2797., 42219., 0.154, 0.01, 2163., 0.008, 0.154, 6.5, 
  "people tested", "", "", "", "", "", "", "", "", "", 71.76, 2.73523621*^8, 
  145.725, 29.3, 5.319, 3.053, 11188.744, 5.7, 342.864, 6.32, 2.8, 76.1, 
  64.204, 1.04, 71.72, 0.718}, {"IDN", "Asia", "Indonesia", "2020-04-20", 
  6760., 185., 314.714, 590., 8., 27.286, 24.715, 0.676, 1.151, 2.157, 0.029, 
  0.1, 1.14, "", "", "", "", "", "", "", "", 1530., 43749., 0.16, 0.006, 
  2337., 0.009, 0.135, 7.4, "people tested", "", "", "", "", "", "", "", "", 
  "", 71.76, 2.73523621*^8, 145.725, 29.3, 5.319, 3.053, 11188.744, 5.7, 
  342.864, 6.32, 2.8, 76.1, 64.204, 1.04, 71.72, 0.718}, 
 {"IDN", "Asia", "Indonesia", "2020-04-21", 7135., 375., 328., 616., 26., 
  22.429, 26.085, 1.371, 1.199, 2.252, 0.095, 0.082, 1.13, "", "", "", "", 
  "", "", "", "", 2424., 46173., 0.169, 0.009, 2078., 0.008, 0.158, 6.3, 
  "people tested", "", "", "", "", "", "", "", "", "", 71.76, 2.73523621*^8, 
  145.725, 29.3, 5.319, 3.053, 11188.744, 5.7, 342.864, 6.32, 2.8, 76.1, 
  64.204, 1.04, 71.72, 0.718}, {"IDN", "Asia", "Indonesia", "2020-04-22", 
  7418., 283., 326., 635., 19., 23.714, 27.12, 1.035, 1.192, 2.322, 0.069, 
  0.087, 1.12, "", "", "", "", "", "", "", "", 1188., 47361., 0.173, 0.004, 
  2051., 0.007, 0.159, 6.3, "people tested", "", "", "", "", "", "", "", "", 
  "", 71.76, 2.73523621*^8, 145.725, 29.3, 5.319, 3.053, 11188.744, 5.7, 
  342.864, 6.32, 2.8, 76.1, 64.204, 1.04, 71.72, 0.718}, 
 {"IDN", "Asia", "Indonesia", "2020-04-23", 7775., 357., 322.714, 647., 12., 
  21.571, 28.425, 1.305, 1.18, 2.365, 0.044, 0.079, 1.11, "", "", "", "", "", 
  "", "", "", 1286., 48647., 0.178, 0.005, 1953., 0.007, 0.165, 6.1, 
  "people tested", "", "", "", "", "", "", "", "", "", 71.76, 2.73523621*^8, 
  145.725, 29.3, 5.319, 3.053, 11188.744, 5.7, 342.864, 6.32, 2.8, 76.1, 
  64.204, 1.04, 71.72, 0.718}, {"IDN", "Asia", "Indonesia", "2020-04-24", 
  8211., 436., 326.857, 689., 42., 24.143, 30.019, 1.594, 1.195, 2.519, 
  0.154, 0.088, 1.11, "", "", "", "", "", "", "", "", 1916., 50563., 0.185, 
  0.007, 1918., 0.007, 0.17, 5.9, "people tested", "", "", "", "", "", "", 
  "", "", "", 80.09, 2.73523621*^8, 145.725, 29.3, 5.319, 3.053, 11188.744, 
  5.7, 342.864, 6.32, 2.8, 76.1, 64.204, 1.04, 71.72, 0.718}, 
 {"IDN", "Asia", "Indonesia", "2020-04-25", 8607., 396., 337., 720., 31., 
  26.429, 31.467, 1.448, 1.232, 2.632, 0.113, 0.097, 1.1, "", "", "", "", "", 
  "", "", "", 1978., 52541., 0.192, 0.007, 1874., 0.007, 0.18, 5.6, 
  "people tested", "", "", "", "", "", "", "", "", "", 80.09, 2.73523621*^8, 
  145.725, 29.3, 5.319, 3.053, 11188.744, 5.7, 342.864, 6.32, 2.8, 76.1, 
  64.204, 1.04, 71.72, 0.718}, {"IDN", "Asia", "Indonesia", "2020-04-26", 
  8882., 275., 329.571, 743., 23., 23., 32.473, 1.005, 1.205, 2.716, 0.084, 
  0.084, 1.08, "", "", "", "", "", "", "", "", 4433., 56974., 0.208, 0.016, 
  2108., 0.008, 0.156, 6.4, "people tested", "", "", "", "", "", "", "", "", 
  "", 80.09, 2.73523621*^8, 145.725, 29.3, 5.319, 3.053, 11188.744, 5.7, 
  342.864, 6.32, 2.8, 76.1, 64.204, 1.04, 71.72, 0.718}, 
 {"IDN", "Asia", "Indonesia", "2020-04-27", 9096., 214., 333.714, 765., 22., 
  25., 33.255, 0.782, 1.22, 2.797, 0.08, 0.091, 1.07, "", "", "", "", "", "", 
  "", "", 2435., 59409., 0.217, 0.009, 2237., 0.008, 0.149, 6.7, 
  "people tested", "", "", "", "", "", "", "", "", "", 80.09, 2.73523621*^8, 
  145.725, 29.3, 5.319, 3.053, 11188.744, 5.7, 342.864, 6.32, 2.8, 76.1, 
  64.204, 1.04, 71.72, 0.718}, {"IDN", "Asia", "Indonesia", "2020-04-28", 
  9511., 415., 339.429, 773., 8., 22.429, 34.772, 1.517, 1.241, 2.826, 0.029, 
  0.082, 1.07, "", "", "", "", "", "", "", "", 3135., 62544., 0.229, 0.011, 
  2339., 0.009, 0.145, 6.9, "people tested", "", "", "", "", "", "", "", "", 
  "", 80.09, 2.73523621*^8, 145.725, 29.3, 5.319, 3.053, 11188.744, 5.7, 
  342.864, 6.32, 2.8, 76.1, 64.204, 1.04, 71.72, 0.718}, 
 {"IDN", "Asia", "Indonesia", "2020-04-29", 9771., 260., 336.143, 784., 11., 
  21.286, 35.723, 0.951, 1.229, 2.866, 0.04, 0.078, 1.06, "", "", "", "", "", 
  "", "", "", 5240., 67784., 0.248, 0.019, 2918., 0.011, 0.115, 8.7, 
  "people tested", "", "", "", "", "", "", "", "", "", 80.09, 2.73523621*^8, 
  145.725, 29.3, 5.319, 3.053, 11188.744, 5.7, 342.864, 6.32, 2.8, 76.1, 
  64.204, 1.04, 71.72, 0.718}, {"IDN", "Asia", "Indonesia", "2020-04-30", 
  10118., 347., 334.714, 792., 8., 20.714, 36.991, 1.269, 1.224, 2.896, 
  0.029, 0.076, 1.07, "", "", "", "", "", "", "", "", 4567., 72351., 0.265, 
  0.017, 3386., 0.012, 0.099, 10.1, "people tested", "", "", "", "", "", "", 
  "", "", "", 80.09, 2.73523621*^8, 145.725, 29.3, 5.319, 3.053, 11188.744, 
  5.7, 342.864, 6.32, 2.8, 76.1, 64.204, 1.04, 71.72, 0.718}, 
 {"IDN", "Asia", "Indonesia", "2020-05-01", 10551., 433., 334.286, 800., 8., 
  15.857, 38.574, 1.583, 1.222, 2.925, 0.029, 0.058, 1.08, "", "", "", "", 
  "", "", "", "", 4187., 76538., 0.28, 0.015, 3711., 0.014, 0.09, 11.1, 
  "people tested", "", "", "", "", "", "", "", "", "", 80.09, 2.73523621*^8, 
  145.725, 29.3, 5.319, 3.053, 11188.744, 5.7, 342.864, 6.32, 2.8, 76.1, 
  64.204, 1.04, 71.72, 0.718}, {"IDN", "Asia", "Indonesia", "2020-05-02", 
  10843., 292., 319.429, 831., 31., 15.857, 39.642, 1.068, 1.168, 3.038, 
  0.113, 0.058, 1.09, "", "", "", "", "", "", "", "", 3330., 79868., 0.292, 
  0.012, 3904., 0.014, 0.082, 12.2, "people tested", "", "", "", "", "", "", 
  "", "", "", 80.09, 2.73523621*^8, 145.725, 29.3, 5.319, 3.053, 11188.744, 
  5.7, 342.864, 6.32, 2.8, 76.1, 64.204, 1.04, 71.72, 0.718}, 
 {"IDN", "Asia", "Indonesia", "2020-05-03", 11192., 349., 330., 845., 14., 
  14.571, 40.918, 1.276, 1.206, 3.089, 0.051, 0.053, 1.11, "", "", "", "", 
  "", "", "", "", 3144., 83012., 0.303, 0.011, 3720., 0.014, 0.089, 11.3, 
  "people tested", "", "", "", "", "", "", "", "", "", 74.54, 2.73523621*^8, 
  145.725, 29.3, 5.319, 3.053, 11188.744, 5.7, 342.864, 6.32, 2.8, 76.1, 
  64.204, 1.04, 71.72, 0.718}, {"IDN", "Asia", "Indonesia", "2020-05-04", 
  11587., 395., 355.857, 864., 19., 14.143, 42.362, 1.444, 1.301, 3.159, 
  0.069, 0.052, 1.13, "", "", "", "", "", "", "", "", 3049., 86061., 0.315, 
  0.011, 3807., 0.014, 0.093, 10.7, "people tested", "", "", "", "", "", "", 
  "", "", "", 74.54, 2.73523621*^8, 145.725, 29.3, 5.319, 3.053, 11188.744, 
  5.7, 342.864, 6.32, 2.8, 76.1, 64.204, 1.04, 71.72, 0.718}, 
 {"IDN", "Asia", "Indonesia", "2020-05-05", 12071., 484., 365.714, 872., 8., 
  14.143, 44.131, 1.769, 1.337, 3.188, 0.029, 0.052, 1.13, "", "", "", "", 
  "", "", "", "", 2863., 88924., 0.325, 0.01, 3769., 0.014, 0.097, 10.3, 
  "people tested", "", "", "", "", "", "", "", "", "", 74.54, 2.73523621*^8, 
  145.725, 29.3, 5.319, 3.053, 11188.744, 5.7, 342.864, 6.32, 2.8, 76.1, 
  64.204, 1.04, 71.72, 0.718}, {"IDN", "Asia", "Indonesia", "2020-05-06", 
  12438., 367., 381., 895., 23., 15.857, 45.473, 1.342, 1.393, 3.272, 0.084, 
  0.058, 1.11, "", "", "", "", "", "", "", "", 4052., 92976., 0.34, 0.015, 
  3599., 0.013, 0.106, 9.4, "people tested", "", "", "", "", "", "", "", "", 
  "", 74.54, 2.73523621*^8, 145.725, 29.3, 5.319, 3.053, 11188.744, 5.7, 
  342.864, 6.32, 2.8, 76.1, 64.204, 1.04, 71.72, 0.718}, 
 {"IDN", "Asia", "Indonesia", "2020-05-07", 12776., 338., 379.714, 930., 35., 
  19.714, 46.709, 1.236, 1.388, 3.4, 0.128, 0.072, 1.1, "", "", "", "", "", 
  "", "", "", 3741., 96717., 0.354, 0.014, 3481., 0.013, 0.109, 9.2, 
  "people tested", "", "", "", "", "", "", "", "", "", 74.54, 2.73523621*^8, 
  145.725, 29.3, 5.319, 3.053, 11188.744, 5.7, 342.864, 6.32, 2.8, 76.1, 
  64.204, 1.04, 71.72, 0.718}, {"IDN", "Asia", "Indonesia", "2020-05-08", 
  13112., 336., 365.857, 943., 13., 20.429, 47.937, 1.228, 1.338, 3.448, 
  0.048, 0.075, 1.11, "", "", "", "", "", "", "", "", 6644., 103361., 0.378, 
  0.024, 3832., 0.014, 0.095, 10.5, "people tested", "", "", "", "", "", "", 
  "", "", "", 74.54, 2.73523621*^8, 145.725, 29.3, 5.319, 3.053, 11188.744, 
  5.7, 342.864, 6.32, 2.8, 76.1, 64.204, 1.04, 71.72, 0.718}, 
 {"IDN", "Asia", "Indonesia", "2020-05-09", 13645., 533., 400.286, 959., 16., 
  18.286, 49.886, 1.949, 1.463, 3.506, 0.058, 0.067, 1.14, "", "", "", "", 
  "", "", "", "", 5338., 108699., 0.397, 0.02, 4119., 0.015, 0.097, 10.3, 
  "people tested", "", "", "", "", "", "", "", "", "", 74.54, 2.73523621*^8, 
  145.725, 29.3, 5.319, 3.053, 11188.744, 5.7, 342.864, 6.32, 2.8, 76.1, 
  64.204, 1.04, 71.72, 0.718}, {"IDN", "Asia", "Indonesia", "2020-05-10", 
  14032., 387., 405.714, 973., 14., 18.286, 51.301, 1.415, 1.483, 3.557, 
  0.051, 0.067, 1.15, "", "", "", "", "", "", "", "", 4753., 113452., 0.415, 
  0.017, 4349., 0.016, 0.093, 10.7, "people tested", "", "", "", "", "", "", 
  "", "", "", 74.54, 2.73523621*^8, 145.725, 29.3, 5.319, 3.053, 11188.744, 
  5.7, 342.864, 6.32, 2.8, 76.1, 64.204, 1.04, 71.72, 0.718}, 
 {"IDN", "Asia", "Indonesia", "2020-05-11", 14265., 233., 382.571, 991., 18., 
  18.143, 52.153, 0.852, 1.399, 3.623, 0.066, 0.066, 1.17, "", "", "", "", 
  "", "", "", "", 2906., 116358., 0.425, 0.011, 4328., 0.016, 0.088, 11.3, 
  "people tested", "", "", "", "", "", "", "", "", "", 74.54, 2.73523621*^8, 
  145.725, 29.3, 5.319, 3.053, 11188.744, 5.7, 342.864, 6.32, 2.8, 76.1, 
  64.204, 1.04, 71.72, 0.718}, {"IDN", "Asia", "Indonesia", "2020-05-12", 
  14749., 484., 382.571, 1007., 16., 19.286, 53.922, 1.769, 1.399, 3.682, 
  0.058, 0.071, 1.2, "", "", "", "", "", "", "", "", 3370., 119728., 0.438, 
  0.012, 4401., 0.016, 0.087, 11.5, "people tested", "", "", "", "", "", "", 
  "", "", "", 74.54, 2.73523621*^8, 145.725, 29.3, 5.319, 3.053, 11188.744, 
  5.7, 342.864, 6.32, 2.8, 76.1, 64.204, 1.04, 71.72, 0.718}, 
 {"IDN", "Asia", "Indonesia", "2020-05-13", 15438., 689., 428.571, 1028., 
  21., 19., 56.441, 2.519, 1.567, 3.758, 0.077, 0.069, 1.23, "", "", "", "", 
  "", "", "", "", 3844., 123572., 0.452, 0.014, 4371., 0.016, 0.098, 10.2, 
  "people tested", "", "", "", "", "", "", "", "", "", 74.54, 2.73523621*^8, 
  145.725, 29.3, 5.319, 3.053, 11188.744, 5.7, 342.864, 6.32, 2.8, 76.1, 
  64.204, 1.04, 71.72, 0.718}, {"IDN", "Asia", "Indonesia", "2020-05-14", 
  16006., 568., 461.429, 1043., 15., 16.143, 58.518, 2.077, 1.687, 3.813, 
  0.055, 0.059, 1.22, "", "", "", "", "", "", "", "", 4241., 127813., 0.467, 
  0.016, 4442., 0.016, 0.104, 9.6, "people tested", "", "", "", "", "", "", 
  "", "", "", 74.54, 2.73523621*^8, 145.725, 29.3, 5.319, 3.053, 11188.744, 
  5.7, 342.864, 6.32, 2.8, 76.1, 64.204, 1.04, 71.72, 0.718}, 
 {"IDN", "Asia", "Indonesia", "2020-05-15", 16496., 490., 483.429, 1076., 
  33., 19., 60.309, 1.791, 1.767, 3.934, 0.121, 0.069, 1.21, "", "", "", "", 
  "", "", "", "", 4247., 132060., 0.483, 0.016, 4100., 0.015, 0.118, 8.5, 
  "people tested", "", "", "", "", "", "", "", "", "", 74.54, 2.73523621*^8, 
  145.725, 29.3, 5.319, 3.053, 11188.744, 5.7, 342.864, 6.32, 2.8, 76.1, 
  64.204, 1.04, 71.72, 0.718}, {"IDN", "Asia", "Indonesia", "2020-05-16", 
  17025., 529., 482.857, 1089., 13., 18.571, 62.243, 1.934, 1.765, 3.981, 
  0.048, 0.068, 1.2, "", "", "", "", "", "", "", "", 3666., 135726., 0.496, 
  0.013, 3861., 0.014, 0.125, 8., "people tested", "", "", "", "", "", "", 
  "", "", "", 74.54, 2.73523621*^8, 145.725, 29.3, 5.319, 3.053, 11188.744, 
  5.7, 342.864, 6.32, 2.8, 76.1, 64.204, 1.04, 71.72, 0.718}, 
 {"IDN", "Asia", "Indonesia", "2020-05-17", 17514., 489., 497.429, 1148., 
  59., 25., 64.031, 1.788, 1.819, 4.197, 0.216, 0.091, 1.21, "", "", "", "", 
  "", "", "", "", 4753., 140479., 0.514, 0.017, 3861., 0.014, 0.129, 7.8, 
  "people tested", "", "", "", "", "", "", "", "", "", 74.54, 2.73523621*^8, 
  145.725, 29.3, 5.319, 3.053, 11188.744, 5.7, 342.864, 6.32, 2.8, 76.1, 
  64.204, 1.04, 71.72, 0.718}, {"IDN", "Asia", "Indonesia", "2020-05-18", 
  18010., 496., 535., 1191., 43., 28.571, 65.844, 1.813, 1.956, 4.354, 0.157, 
  0.104, 1.22, "", "", "", "", "", "", "", "", 2556., 143035., 0.523, 0.009, 
  3811., 0.014, 0.14, 7.1, "people tested", "", "", "", "", "", "", "", "", 
  "", 74.54, 2.73523621*^8, 145.725, 29.3, 5.319, 3.053, 11188.744, 5.7, 
  342.864, 6.32, 2.8, 76.1, 64.204, 1.04, 71.72, 0.718}, 
 {"IDN", "Asia", "Indonesia", "2020-05-19", 18496., 486., 535.286, 1221., 
  30., 30.571, 67.621, 1.777, 1.957, 4.464, 0.11, 0.112, 1.23, "", "", "", 
  "", "", "", "", "", 4764., 147799., 0.54, 0.017, 4010., 0.015, 0.133, 7.5, 
  "people tested", "", "", "", "", "", "", "", "", "", 74.54, 2.73523621*^8, 
  145.725, 29.3, 5.319, 3.053, 11188.744, 5.7, 342.864, 6.32, 2.8, 76.1, 
  64.204, 1.04, 71.72, 0.718}, {"IDN", "Asia", "Indonesia", "2020-05-20", 
  19189., 693., 535.857, 1242., 21., 30.571, 70.155, 2.534, 1.959, 4.541, 
  0.077, 0.112, 1.24, "", "", "", "", "", "", "", "", 6340., 154139., 0.564, 
  0.023, 4367., 0.016, 0.123, 8.1, "people tested", "", "", "", "", "", "", 
  "", "", "", 71.76, 2.73523621*^8, 145.725, 29.3, 5.319, 3.053, 11188.744, 
  5.7, 342.864, 6.32, 2.8, 76.1, 64.204, 1.04, 71.72, 0.718}, 
 {"IDN", "Asia", "Indonesia", "2020-05-21", 20162., 973., 593.714, 1278., 
  36., 33.571, 73.712, 3.557, 2.171, 4.672, 0.132, 0.123, 1.25, "", "", "", 
  "", "", "", "", "", "", "", "", "", 4820., 0.018, 0.123, 8.1, 
  "people tested", "", "", "", "", "", "", "", "", "", 71.76, 2.73523621*^8, 
  145.725, 29.3, 5.319, 3.053, 11188.744, 5.7, 342.864, 6.32, 2.8, 76.1, 
  64.204, 1.04, 71.72, 0.718}, {"IDN", "Asia", "Indonesia", "2020-05-22", 
  20796., 634., 614.286, 1326., 48., 35.714, 76.03, 2.318, 2.246, 4.848, 
  0.175, 0.131, 1.22, "", "", "", "", "", "", "", "", "", 168969., 0.618, "", 
  5273., 0.019, 0.116, 8.6, "people tested", "", "", "", "", "", "", "", "", 
  "", 71.76, 2.73523621*^8, 145.725, 29.3, 5.319, 3.053, 11188.744, 5.7, 
  342.864, 6.32, 2.8, 76.1, 64.204, 1.04, 71.72, 0.718}, 
 {"IDN", "Asia", "Indonesia", "2020-05-23", 21745., 949., 674.286, 1351., 
  25., 37.429, 79.5, 3.47, 2.465, 4.939, 0.091, 0.137, 1.19, "", "", "", "", 
  "", "", "", "", 7066., 176035., 0.644, 0.026, 5758., 0.021, 0.117, 8.5, 
  "people tested", "", "", "", "", "", "", "", "", "", 71.76, 2.73523621*^8, 
  145.725, 29.3, 5.319, 3.053, 11188.744, 5.7, 342.864, 6.32, 2.8, 76.1, 
  64.204, 1.04, 71.72, 0.718}, {"IDN", "Asia", "Indonesia", "2020-05-24", 
  22271., 526., 679.571, 1372., 21., 32., 81.423, 1.923, 2.485, 5.016, 0.077, 
  0.117, 1.14, "", "", "", "", "", "", "", "", 3829., 179864., 0.658, 0.014, 
  5626., 0.021, 0.121, 8.3, "people tested", "", "", "", "", "", "", "", "", 
  "", 71.76, 2.73523621*^8, 145.725, 29.3, 5.319, 3.053, 11188.744, 5.7, 
  342.864, 6.32, 2.8, 76.1, 64.204, 1.04, 71.72, 0.718}, 
 {"IDN", "Asia", "Indonesia", "2020-05-25", 22750., 479., 677.143, 1391., 
  19., 28.571, 83.174, 1.751, 2.476, 5.085, 0.069, 0.104, 1.1, "", "", "", 
  "", "", "", "", "", 3328., 183192., 0.67, 0.012, 5737., 0.021, 0.118, 8.5, 
  "people tested", "", "", "", "", "", "", "", "", "", 71.76, 2.73523621*^8, 
  145.725, 29.3, 5.319, 3.053, 11188.744, 5.7, 342.864, 6.32, 2.8, 76.1, 
  64.204, 1.04, 71.72, 0.718}, {"IDN", "Asia", "Indonesia", "2020-05-26", 
  23165., 415., 667., 1418., 27., 28.143, 84.691, 1.517, 2.439, 5.184, 0.099, 
  0.103, 1.07, "", "", "", "", "", "", "", "", 5110., 188302., 0.688, 0.019, 
  5786., 0.021, 0.115, 8.7, "people tested", "", "", "", "", "", "", "", "", 
  "", 71.76, 2.73523621*^8, 145.725, 29.3, 5.319, 3.053, 11188.744, 5.7, 
  342.864, 6.32, 2.8, 76.1, 64.204, 1.04, 71.72, 0.718}, 
 {"IDN", "Asia", "Indonesia", "2020-05-27", 23851., 686., 666., 1473., 55., 
  33., 87.199, 2.508, 2.435, 5.385, 0.201, 0.121, 1.07, "", "", "", "", "", 
  "", "", "", 7216., 195518., 0.715, 0.026, 5911., 0.022, 0.113, 8.9, 
  "people tested", "", "", "", "", "", "", "", "", "", 71.76, 2.73523621*^8, 
  145.725, 29.3, 5.319, 3.053, 11188.744, 5.7, 342.864, 6.32, 2.8, 76.1, 
  64.204, 1.04, 71.72, 0.718}, {"IDN", "Asia", "Indonesia", "2020-05-28", 
  24538., 687., 625.143, 1496., 23., 31.143, 89.711, 2.512, 2.286, 5.469, 
  0.084, 0.114, 1.06, "", "", "", "", "", "", "", "", 5793., 201311., 0.736, 
  0.021, 5680., 0.021, 0.11, 9.1, "people tested", "", "", "", "", "", "", 
  "", "", "", 71.76, 2.73523621*^8, 145.725, 29.3, 5.319, 3.053, 11188.744, 
  5.7, 342.864, 6.32, 2.8, 76.1, 64.204, 1.04, 71.72, 0.718}, 
 {"IDN", "Asia", "Indonesia", "2020-05-29", 25216., 678., 631.429, 1520., 
  24., 27.714, 92.189, 2.479, 2.308, 5.557, 0.088, 0.101, 1.07, "", "", "", 
  "", "", "", "", "", 3939., 205250., 0.75, 0.014, 5183., 0.019, 0.122, 8.2, 
  "people tested", "", "", "", "", "", "", "", "", "", 71.76, 2.73523621*^8, 
  145.725, 29.3, 5.319, 3.053, 11188.744, 5.7, 342.864, 6.32, 2.8, 76.1, 
  64.204, 1.04, 71.72, 0.718}, {"IDN", "Asia", "Indonesia", "2020-05-30", 
  25773., 557., 575.429, 1573., 53., 31.714, 94.226, 2.036, 2.104, 5.751, 
  0.194, 0.116, 1.06, "", "", "", "", "", "", "", "", 11519., 216769., 0.793, 
  0.042, 5819., 0.021, 0.099, 10.1, "people tested", "", "", "", "", "", "", 
  "", "", "", 71.76, 2.73523621*^8, 145.725, 29.3, 5.319, 3.053, 11188.744, 
  5.7, 342.864, 6.32, 2.8, 76.1, 64.204, 1.04, 71.72, 0.718}, 
 {"IDN", "Asia", "Indonesia", "2020-05-31", 26473., 700., 600.286, 1613., 
  40., 34.429, 96.785, 2.559, 2.195, 5.897, 0.146, 0.126, 1.08, "", "", "", 
  "", "", "", "", "", 6855., 223624., 0.818, 0.025, 6251., 0.023, 0.096, 
  10.4, "people tested", "", "", "", "", "", "", "", "", "", 71.76, 
  2.73523621*^8, 145.725, 29.3, 5.319, 3.053, 11188.744, 5.7, 342.864, 6.32, 
  2.8, 76.1, 64.204, 1.04, 71.72, 0.718}, {"IDN", "Asia", "Indonesia", 
  "2020-06-01", 26940., 467., 598.571, 1641., 28., 35.714, 98.492, 1.707, 
  2.188, 5.999, 0.102, 0.131, 1.08, "", "", "", "", "", "", "", "", 8489., 
  232113., 0.849, 0.031, 6989., 0.026, 0.086, 11.7, "people tested", "", "", 
  "", "", "", "", "", "", "", 71.76, 2.73523621*^8, 145.725, 29.3, 5.319, 
  3.053, 11188.744, 5.7, 342.864, 6.32, 2.8, 76.1, 64.204, 1.04, 71.72, 
  0.718}, {"IDN", "Asia", "Indonesia", "2020-06-02", 27549., 609., 626.286, 
  1663., 22., 35., 100.719, 2.226, 2.29, 6.08, 0.08, 0.128, 1.09, "", "", "", 
  "", "", "", "", "", 5834., 237947., 0.87, 0.021, 7092., 0.026, 0.088, 11.3, 
  "people tested", "", "", "", "", "", "", "", "", "", 71.76, 2.73523621*^8, 
  145.725, 29.3, 5.319, 3.053, 11188.744, 5.7, 342.864, 6.32, 2.8, 76.1, 
  64.204, 1.04, 71.72, 0.718}, {"IDN", "Asia", "Indonesia", "2020-06-03", 
  28233., 684., 626., 1698., 35., 32.143, 103.22, 2.501, 2.289, 6.208, 0.128, 
  0.118, 1.1, "", "", "", "", "", "", "", "", 8486., 246433., 0.901, 0.031, 
  7274., 0.027, 0.086, 11.6, "people tested", "", "", "", "", "", "", "", "", 
  "", 71.76, 2.73523621*^8, 145.725, 29.3, 5.319, 3.053, 11188.744, 5.7, 
  342.864, 6.32, 2.8, 76.1, 64.204, 1.04, 71.72, 0.718}, 
 {"IDN", "Asia", "Indonesia", "2020-06-04", 28818., 585., 611.429, 1721., 
  23., 32.143, 105.358, 2.139, 2.235, 6.292, 0.084, 0.118, 1.12, "", "", "", 
  "", "", "", "", "", 5303., 251736., 0.92, 0.019, 7204., 0.026, 0.085, 11.8, 
  "people tested", "", "", "", "", "", "", "", "", "", 71.76, 2.73523621*^8, 
  145.725, 29.3, 5.319, 3.053, 11188.744, 5.7, 342.864, 6.32, 2.8, 76.1, 
  64.204, 1.04, 71.72, 0.718}, {"IDN", "Asia", "Indonesia", "2020-06-05", 
  29521., 703., 615., 1770., 49., 35.714, 107.929, 2.57, 2.248, 6.471, 0.179, 
  0.131, 1.17, "", "", "", "", "", "", "", "", 5074., 256810., 0.939, 0.019, 
  7366., 0.027, 0.083, 12., "people tested", "", "", "", "", "", "", "", "", 
  "", 71.76, 2.73523621*^8, 145.725, 29.3, 5.319, 3.053, 11188.744, 5.7, 
  342.864, 6.32, 2.8, 76.1, 64.204, 1.04, 71.72, 0.718}, 
 {"IDN", "Asia", "Indonesia", "2020-06-06", 30514., 993., 677.286, 1801., 
  31., 32.571, 111.559, 3.63, 2.476, 6.584, 0.113, 0.119, 1.21, "", "", "", 
  "", "", "", "", "", 7930., 264740., 0.968, 0.029, 6853., 0.025, 0.099, 
  10.1, "people tested", "", "", "", "", "", "", "", "", "", 71.76, 
  2.73523621*^8, 145.725, 29.3, 5.319, 3.053, 11188.744, 5.7, 342.864, 6.32, 
  2.8, 76.1, 64.204, 1.04, 71.72, 0.718}, {"IDN", "Asia", "Indonesia", 
  "2020-06-07", 31186., 672., 673.286, 1851., 50., 34., 114.016, 2.457, 
  2.462, 6.767, 0.183, 0.124, 1.23, "", "", "", "", "", "", "", "", 4406., 
  269146., 0.984, 0.016, 6503., 0.024, 0.104, 9.7, "people tested", "", "", 
  "", "", "", "", "", "", "", 71.76, 2.73523621*^8, 145.725, 29.3, 5.319, 
  3.053, 11188.744, 5.7, 342.864, 6.32, 2.8, 76.1, 64.204, 1.04, 71.72, 
  0.718}, {"IDN", "Asia", "Indonesia", "2020-06-08", 32033., 847., 727.571, 
  1883., 32., 34.571, 117.112, 3.097, 2.66, 6.884, 0.117, 0.126, 1.26, "", 
  "", "", "", "", "", "", "", 5284., 274430., 1.003, 0.019, 6045., 0.022, 
  0.12, 8.3, "people tested", "", "", "", "", "", "", "", "", "", 68.06, 
  2.73523621*^8, 145.725, 29.3, 5.319, 3.053, 11188.744, 5.7, 342.864, 6.32, 
  2.8, 76.1, 64.204, 1.04, 71.72, 0.718}, {"IDN", "Asia", "Indonesia", 
  "2020-06-09", 33076., 1043., 789.571, 1923., 40., 37.143, 120.926, 3.813, 
  2.887, 7.03, 0.146, 0.136, 1.27, "", "", "", "", "", "", "", "", 7223., 
  281653., 1.03, 0.026, 6244., 0.023, 0.126, 7.9, "people tested", "", "", 
  "", "", "", "", "", "", "", 68.06, 2.73523621*^8, 145.725, 29.3, 5.319, 
  3.053, 11188.744, 5.7, 342.864, 6.32, 2.8, 76.1, 64.204, 1.04, 71.72, 
  0.718}, {"IDN", "Asia", "Indonesia", "2020-06-10", 34316., 1240., 869., 
  1959., 36., 37.286, 125.459, 4.533, 3.177, 7.162, 0.132, 0.136, 1.27, "", 
  "", "", "", "", "", "", "", 5825., 287478., 1.051, 0.021, 5864., 0.021, 
  0.148, 6.7, "people tested", "", "", "", "", "", "", "", "", "", 68.06, 
  2.73523621*^8, 145.725, 29.3, 5.319, 3.053, 11188.744, 5.7, 342.864, 6.32, 
  2.8, 76.1, 64.204, 1.04, 71.72, 0.718}, {"IDN", "Asia", "Indonesia", 
  "2020-06-11", 35295., 979., 925.286, 2000., 41., 39.857, 129.038, 3.579, 
  3.383, 7.312, 0.15, 0.146, 1.24, "", "", "", "", "", "", "", "", 7193., 
  294671., 1.077, 0.026, 6134., 0.022, 0.151, 6.6, "people tested", "", "", 
  "", "", "", "", "", "", "", 68.06, 2.73523621*^8, 145.725, 29.3, 5.319, 
  3.053, 11188.744, 5.7, 342.864, 6.32, 2.8, 76.1, 64.204, 1.04, 71.72, 
  0.718}, {"IDN", "Asia", "Indonesia", "2020-06-12", 36406., 1111., 983.571, 
  2048., 48., 39.714, 133.1, 4.062, 3.596, 7.487, 0.175, 0.145, 1.22, "", "", 
  "", "", "", "", "", "", 7476., 302147., 1.105, 0.027, 6477., 0.024, 0.152, 
  6.6, "people tested", "", "", "", "", "", "", "", "", "", 68.06, 
  2.73523621*^8, 145.725, 29.3, 5.319, 3.053, 11188.744, 5.7, 342.864, 6.32, 
  2.8, 76.1, 64.204, 1.04, 71.72, 0.718}, {"IDN", "Asia", "Indonesia", 
  "2020-06-13", 37420., 1014., 986.571, 2091., 43., 41.429, 136.807, 3.707, 
  3.607, 7.645, 0.157, 0.151, 1.2, "", "", "", "", "", "", "", "", 11128., 
  313275., 1.145, 0.041, 6934., 0.025, 0.142, 7., "people tested", "", "", 
  "", "", "", "", "", "", "", 68.06, 2.73523621*^8, 145.725, 29.3, 5.319, 
  3.053, 11188.744, 5.7, 342.864, 6.32, 2.8, 76.1, 64.204, 1.04, 71.72, 
  0.718}, {"IDN", "Asia", "Indonesia", "2020-06-14", 38277., 857., 1013., 
  2134., 43., 40.429, 139.94, 3.133, 3.704, 7.802, 0.157, 0.148, 1.19, "", 
  "", "", "", "", "", "", "", "", "", "", "", 7441., 0.027, 0.136, 7.3, 
  "people tested", "", "", "", "", "", "", "", "", "", 68.06, 2.73523621*^8, 
  145.725, 29.3, 5.319, 3.053, 11188.744, 5.7, 342.864, 6.32, 2.8, 76.1, 
  64.204, 1.04, 71.72, 0.718}, {"IDN", "Asia", "Indonesia", "2020-06-15", 
  39294., 1017., 1037.286, 2198., 64., 45., 143.659, 3.718, 3.792, 8.036, 
  0.234, 0.165, 1.18, "", "", "", "", "", "", "", "", "", 329190., 1.204, "", 
  7823., 0.029, 0.133, 7.5, "people tested", "", "", "", "", "", "", "", "", 
  "", 68.06, 2.73523621*^8, 145.725, 29.3, 5.319, 3.053, 11188.744, 5.7, 
  342.864, 6.32, 2.8, 76.1, 64.204, 1.04, 71.72, 0.718}, 
 {"IDN", "Asia", "Indonesia", "2020-06-16", 40400., 1106., 1046.286, 2231., 
  33., 44., 147.702, 4.044, 3.825, 8.157, 0.121, 0.161, 1.17, "", "", "", "", 
  "", "", "", "", 10119., 339309., 1.241, 0.037, 8237., 0.03, 0.127, 7.9, 
  "people tested", "", "", "", "", "", "", "", "", "", 68.06, 2.73523621*^8, 
  145.725, 29.3, 5.319, 3.053, 11188.744, 5.7, 342.864, 6.32, 2.8, 76.1, 
  64.204, 1.04, 71.72, 0.718}, {"IDN", "Asia", "Indonesia", "2020-06-17", 
  41431., 1031., 1016.429, 2276., 45., 45.286, 151.471, 3.769, 3.716, 8.321, 
  0.165, 0.166, 1.15, "", "", "", "", "", "", "", "", 8969., 348278., 1.273, 
  0.033, 8686., 0.032, 0.117, 8.5, "people tested", "", "", "", "", "", "", 
  "", "", "", 68.06, 2.73523621*^8, 145.725, 29.3, 5.319, 3.053, 11188.744, 
  5.7, 342.864, 6.32, 2.8, 76.1, 64.204, 1.04, 71.72, 0.718}, 
 {"IDN", "Asia", "Indonesia", "2020-06-18", 42762., 1331., 1066.714, 2339., 
  63., 48.429, 156.338, 4.866, 3.9, 8.551, 0.23, 0.177, 1.14, "", "", "", "", 
  "", "", "", "", 10381., 358659., 1.311, 0.038, 9141., 0.033, 0.117, 8.6, 
  "people tested", "", "", "", "", "", "", "", "", "", 68.06, 2.73523621*^8, 
  145.725, 29.3, 5.319, 3.053, 11188.744, 5.7, 342.864, 6.32, 2.8, 76.1, 
  64.204, 1.04, 71.72, 0.718}, {"IDN", "Asia", "Indonesia", "2020-06-19", 
  43803., 1041., 1056.714, 2373., 34., 46.429, 160.143, 3.806, 3.863, 8.676, 
  0.124, 0.17, 1.12, "", "", "", "", "", "", "", "", 7922., 366581., 1.34, 
  0.029, 9205., 0.034, 0.115, 8.7, "people tested", "", "", "", "", "", "", 
  "", "", "", 68.06, 2.73523621*^8, 145.725, 29.3, 5.319, 3.053, 11188.744, 
  5.7, 342.864, 6.32, 2.8, 76.1, 64.204, 1.04, 71.72, 0.718}, 
 {"IDN", "Asia", "Indonesia", "2020-06-20", 45029., 1226., 1087., 2429., 56., 
  48.286, 164.626, 4.482, 3.974, 8.88, 0.205, 0.177, 1.11, "", "", "", "", 
  "", "", "", "", 9937., 376518., 1.377, 0.036, 9035., 0.033, 0.12, 8.3, 
  "people tested", "", "", "", "", "", "", "", "", "", 68.06, 2.73523621*^8, 
  145.725, 29.3, 5.319, 3.053, 11188.744, 5.7, 342.864, 6.32, 2.8, 76.1, 
  64.204, 1.04, 71.72, 0.718}, {"IDN", "Asia", "Indonesia", "2020-06-21", 
  45891., 862., 1087.714, 2465., 36., 47.286, 167.777, 3.151, 3.977, 9.012, 
  0.132, 0.173, 1.1, "", "", "", "", "", "", "", "", 6587., 383105., 1.401, 
  0.024, 8839., 0.032, 0.123, 8.1, "people tested", "", "", "", "", "", "", 
  "", "", "", 68.06, 2.73523621*^8, 145.725, 29.3, 5.319, 3.053, 11188.744, 
  5.7, 342.864, 6.32, 2.8, 76.1, 64.204, 1.04, 71.72, 0.718}, 
 {"IDN", "Asia", "Indonesia", "2020-06-22", 46845., 954., 1078.714, 2500., 
  35., 43.143, 171.265, 3.488, 3.944, 9.14, 0.128, 0.158, 1.1, "", "", "", 
  "", "", "", "", "", 10012., 393117., 1.437, 0.037, 9132., 0.033, 0.118, 
  8.5, "people tested", "", "", "", "", "", "", "", "", "", 68.06, 
  2.73523621*^8, 145.725, 29.3, 5.319, 3.053, 11188.744, 5.7, 342.864, 6.32, 
  2.8, 76.1, 64.204, 1.04, 71.72, 0.718}, {"IDN", "Asia", "Indonesia", 
  "2020-06-23", 47896., 1051., 1070.857, 2535., 35., 43.429, 175.107, 3.842, 
  3.915, 9.268, 0.128, 0.159, 1.1, "", "", "", "", "", "", "", "", 8564., 
  401681., 1.469, 0.031, 8910., 0.033, 0.12, 8.3, "people tested", "", "", 
  "", "", "", "", "", "", "", 68.06, 2.73523621*^8, 145.725, 29.3, 5.319, 
  3.053, 11188.744, 5.7, 342.864, 6.32, 2.8, 76.1, 64.204, 1.04, 71.72, 
  0.718}, {"IDN", "Asia", "Indonesia", "2020-06-24", 49009., 1113., 1082.571, 
  2573., 38., 42.429, 179.176, 4.069, 3.958, 9.407, 0.139, 0.155, 1.1, "", 
  "", "", "", "", "", "", "", 12238., 413919., 1.513, 0.045, 9377., 0.034, 
  0.115, 8.7, "people tested", "", "", "", "", "", "", "", "", "", 68.06, 
  2.73523621*^8, 145.725, 29.3, 5.319, 3.053, 11188.744, 5.7, 342.864, 6.32, 
  2.8, 76.1, 64.204, 1.04, 71.72, 0.718}, {"IDN", "Asia", "Indonesia", 
  "2020-06-25", 50187., 1178., 1060.714, 2620., 47., 40.143, 183.483, 4.307, 
  3.878, 9.579, 0.172, 0.147, 1.11, "", "", "", "", "", "", "", "", 13239., 
  427158., 1.562, 0.048, 9786., 0.036, 0.108, 9.2, "people tested", "", "", 
  "", "", "", "", "", "", "", 68.06, 2.73523621*^8, 145.725, 29.3, 5.319, 
  3.053, 11188.744, 5.7, 342.864, 6.32, 2.8, 76.1, 64.204, 1.04, 71.72, 
  0.718}, {"IDN", "Asia", "Indonesia", "2020-06-26", 51427., 1240., 1089.143, 
  2683., 63., 44.286, 188.017, 4.533, 3.982, 9.809, 0.23, 0.162, 1.12, "", 
  "", "", "", "", "", "", "", "", "", "", "", 10255., 0.037, 0.106, 9.4, 
  "people tested", "", "", "", "", "", "", "", "", "", 68.06, 2.73523621*^8, 
  145.725, 29.3, 5.319, 3.053, 11188.744, 5.7, 342.864, 6.32, 2.8, 76.1, 
  64.204, 1.04, 71.72, 0.718}, {"IDN", "Asia", "Indonesia", "2020-06-27", 
  52812., 1385., 1111.857, 2720., 37., 41.571, 193.08, 5.064, 4.065, 9.944, 
  0.135, 0.152, 1.14, "", "", "", "", "", "", "", "", "", 449569., 1.644, "", 
  10436., 0.038, 0.107, 9.4, "people tested", "", "", "", "", "", "", "", "", 
  "", 68.06, 2.73523621*^8, 145.725, 29.3, 5.319, 3.053, 11188.744, 5.7, 
  342.864, 6.32, 2.8, 76.1, 64.204, 1.04, 71.72, 0.718}, 
 {"IDN", "Asia", "Indonesia", "2020-06-28", 54010., 1198., 1159.857, 2754., 
  34., 41.286, 197.46, 4.38, 4.24, 10.069, 0.124, 0.151, 1.14, "", "", "", 
  "", "", "", "", "", 7067., 456636., 1.669, 0.026, 10504., 0.038, 0.11, 9.1, 
  "people tested", "", "", "", "", "", "", "", "", "", 68.06, 2.73523621*^8, 
  145.725, 29.3, 5.319, 3.053, 11188.744, 5.7, 342.864, 6.32, 2.8, 76.1, 
  64.204, 1.04, 71.72, 0.718}, {"IDN", "Asia", "Indonesia", "2020-06-29", 
  55092., 1082., 1178.143, 2805., 51., 43.571, 201.416, 3.956, 4.307, 10.255, 
  0.186, 0.159, 1.14, "", "", "", "", "", "", "", "", 9047., 465683., 1.703, 
  0.033, 10367., 0.038, 0.114, 8.8, "people tested", "", "", "", "", "", "", 
  "", "", "", 68.06, 2.73523621*^8, 145.725, 29.3, 5.319, 3.053, 11188.744, 
  5.7, 342.864, 6.32, 2.8, 76.1, 64.204, 1.04, 71.72, 0.718}, 
 {"IDN", "Asia", "Indonesia", "2020-06-30", 56385., 1293., 1212.714, 2876., 
  71., 48.714, 206.143, 4.727, 4.434, 10.515, 0.26, 0.178, 1.15, "", "", "", 
  "", "", "", "", "", 11635., 477318., 1.745, 0.043, 10805., 0.04, 0.112, 
  8.9, "people tested", "", "", "", "", "", "", "", "", "", 62.5, 
  2.73523621*^8, 145.725, 29.3, 5.319, 3.053, 11188.744, 5.7, 342.864, 6.32, 
  2.8, 76.1, 64.204, 1.04, 71.72, 0.718}, {"IDN", "Asia", "Indonesia", 
  "2020-07-01", 57770., 1385., 1251.571, 2934., 58., 51.571, 211.207, 5.064, 
  4.576, 10.727, 0.212, 0.189, 1.15, "", "", "", "", "", "", "", "", 15000., 
  492318., 1.8, 0.055, 11200., 0.041, 0.112, 8.9, "people tested", "", "", 
  "", "", "", "", "", "", "", 62.5, 2.73523621*^8, 145.725, 29.3, 5.319, 
  3.053, 11188.744, 5.7, 342.864, 6.32, 2.8, 76.1, 64.204, 1.04, 71.72, 
  0.718}, {"IDN", "Asia", "Indonesia", "2020-07-02", 59394., 1624., 1315.286, 
  2987., 53., 52.429, 217.144, 5.937, 4.809, 10.92, 0.194, 0.192, 1.15, "", 
  "", "", "", "", "", "", "", "", "", "", "", 11087., 0.041, 0.119, 8.4, 
  "people tested", "", "", "", "", "", "", "", "", "", 62.5, 2.73523621*^8, 
  145.725, 29.3, 5.319, 3.053, 11188.744, 5.7, 342.864, 6.32, 2.8, 76.1, 
  64.204, 1.04, 71.72, 0.718}, {"IDN", "Asia", "Indonesia", "2020-07-03", 
  60695., 1301., 1324., 3036., 49., 50.429, 221.9, 4.756, 4.841, 11.1, 0.179, 
  0.184, 1.15, "", "", "", "", "", "", "", "", "", "", "", "", 11265., 0.041, 
  0.118, 8.5, "people tested", "", "", "", "", "", "", "", "", "", 62.5, 
  2.73523621*^8, 145.725, 29.3, 5.319, 3.053, 11188.744, 5.7, 342.864, 6.32, 
  2.8, 76.1, 64.204, 1.04, 71.72, 0.718}, {"IDN", "Asia", "Indonesia", 
  "2020-07-04", 62142., 1447., 1332.857, 3089., 53., 52.714, 227.191, 5.29, 
  4.873, 11.293, 0.194, 0.193, 1.16, "", "", "", "", "", "", "", "", "", 
  529669., 1.936, "", 11443., 0.042, 0.116, 8.6, "people tested", "", "", "", 
  "", "", "", "", "", "", 62.5, 2.73523621*^8, 145.725, 29.3, 5.319, 3.053, 
  11188.744, 5.7, 342.864, 6.32, 2.8, 76.1, 64.204, 1.04, 71.72, 0.718}, 
 {"IDN", "Asia", "Indonesia", "2020-07-05", 63749., 1607., 1391.286, 3171., 
  82., 59.571, 233.066, 5.875, 5.087, 11.593, 0.3, 0.218, 1.17, "", "", "", 
  "", "", "", "", "", "", "", "", "", 12034., 0.044, 0.116, 8.6, 
  "people tested", "", "", "", "", "", "", "", "", "", 62.5, 2.73523621*^8, 
  145.725, 29.3, 5.319, 3.053, 11188.744, 5.7, 342.864, 6.32, 2.8, 76.1, 
  64.204, 1.04, 71.72, 0.718}, {"IDN", "Asia", "Indonesia", "2020-07-06", 
  64958., 1209., 1409.429, 3241., 70., 62.286, 237.486, 4.42, 5.153, 11.849, 
  0.256, 0.228, 1.17, "", "", "", "", "", "", "", "", "", 552084., 2.018, "", 
  12343., 0.045, 0.114, 8.8, "people tested", "", "", "", "", "", "", "", "", 
  "", 62.5, 2.73523621*^8, 145.725, 29.3, 5.319, 3.053, 11188.744, 5.7, 
  342.864, 6.32, 2.8, 76.1, 64.204, 1.04, 71.72, 0.718}, 
 {"IDN", "Asia", "Indonesia", "2020-07-07", 66226., 1268., 1405.857, 3309., 
  68., 61.857, 242.122, 4.636, 5.14, 12.098, 0.249, 0.226, 1.17, "", "", "", 
  "", "", "", "", "", 10675., 562759., 2.057, 0.039, 12206., 0.045, 0.115, 
  8.7, "people tested", "", "", "", "", "", "", "", "", "", 62.5, 
  2.73523621*^8, 145.725, 29.3, 5.319, 3.053, 11188.744, 5.7, 342.864, 6.32, 
  2.8, 76.1, 64.204, 1.04, 71.72, 0.718}, {"IDN", "Asia", "Indonesia", 
  "2020-07-08", 68079., 1853., 1472.714, 3359., 50., 60.714, 248.896, 6.775, 
  5.384, 12.28, 0.183, 0.222, 1.19, "", "", "", "", "", "", "", "", "", "", 
  "", "", 11872., 0.043, 0.124, 8.1, "people tested", "", "", "", "", "", "", 
  "", "", "", 62.5, 2.73523621*^8, 145.725, 29.3, 5.319, 3.053, 11188.744, 
  5.7, 342.864, 6.32, 2.8, 76.1, 64.204, 1.04, 71.72, 0.718}, 
 {"IDN", "Asia", "Indonesia", "2020-07-09", 70736., 2657., 1620.286, 3417., 
  58., 61.429, 258.61, 9.714, 5.924, 12.493, 0.212, 0.225, 1.19, "", "", "", 
  "", "", "", "", "", "", 588080., 2.15, "", 11902., 0.044, 0.136, 7.3, 
  "people tested", "", "", "", "", "", "", "", "", "", 62.5, 2.73523621*^8, 
  145.725, 29.3, 5.319, 3.053, 11188.744, 5.7, 342.864, 6.32, 2.8, 76.1, 
  64.204, 1.04, 71.72, 0.718}, {"IDN", "Asia", "Indonesia", "2020-07-10", 
  72347., 1611., 1664.571, 3469., 52., 61.857, 264.5, 5.89, 6.086, 12.683, 
  0.19, 0.226, 1.15, "", "", "", "", "", "", "", "", 9388., 597468., 2.184, 
  0.034, 11464., 0.042, 0.145, 6.9, "people tested", "", "", "", "", "", "", 
  "", "", "", 62.5, 2.73523621*^8, 145.725, 29.3, 5.319, 3.053, 11188.744, 
  5.7, 342.864, 6.32, 2.8, 76.1, 64.204, 1.04, 71.72, 0.718}, 
 {"IDN", "Asia", "Indonesia", "2020-07-11", 74018., 1671., 1696.571, 3535., 
  66., 63.714, 270.609, 6.109, 6.203, 12.924, 0.241, 0.233, 1.12, "", "", "", 
  "", "", "", "", "", 12625., 610093., 2.23, 0.046, 11489., 0.042, 0.148, 
  6.8, "people tested", "", "", "", "", "", "", "", "", "", 62.5, 
  2.73523621*^8, 145.725, 29.3, 5.319, 3.053, 11188.744, 5.7, 342.864, 6.32, 
  2.8, 76.1, 64.204, 1.04, 71.72, 0.718}, {"IDN", "Asia", "Indonesia", 
  "2020-07-12", 75699., 1681., 1707.143, 3606., 71., 62.143, 276.755, 6.146, 
  6.241, 13.184, 0.26, 0.227, 1.1, "", "", "", "", "", "", "", "", 10994., 
  621087., 2.271, 0.04, 11459., 0.042, 0.149, 6.7, "people tested", "", "", 
  "", "", "", "", "", "", "", 62.5, 2.73523621*^8, 145.725, 29.3, 5.319, 
  3.053, 11188.744, 5.7, 342.864, 6.32, 2.8, 76.1, 64.204, 1.04, 71.72, 
  0.718}, {"IDN", "Asia", "Indonesia", "2020-07-13", 76981., 1282., 1717.571, 
  3656., 50., 59.286, 281.442, 4.687, 6.279, 13.366, 0.183, 0.217, 1.07, "", 
  "", "", "", "", "", "", "", 9062., 630149., 2.304, 0.033, 11152., 0.041, 
  0.154, 6.5, "people tested", "", "", "", "", "", "", "", "", "", 62.5, 
  2.73523621*^8, 145.725, 29.3, 5.319, 3.053, 11188.744, 5.7, 342.864, 6.32, 
  2.8, 76.1, 64.204, 1.04, 71.72, 0.718}, {"IDN", "Asia", "Indonesia", 
  "2020-07-14", 78572., 1591., 1763.714, 3710., 54., 57.286, 287.259, 5.817, 
  6.448, 13.564, 0.197, 0.209, 1.05, "", "", "", "", "", "", "", "", "", "", 
  "", "", 11592., 0.042, 0.152, 6.6, "people tested", "", "", "", "", "", "", 
  "", "", "", 62.5, 2.73523621*^8, 145.725, 29.3, 5.319, 3.053, 11188.744, 
  5.7, 342.864, 6.32, 2.8, 76.1, 64.204, 1.04, 71.72, 0.718}, 
 {"IDN", "Asia", "Indonesia", "2020-07-15", 80094., 1522., 1716.429, 3797., 
  87., 62.571, 292.823, 5.564, 6.275, 13.882, 0.318, 0.229, 1.04, "", "", "", 
  "", "", "", "", "", "", 657655., 2.404, "", 11748., 0.043, 0.146, 6.8, 
  "people tested", "", "", "", "", "", "", "", "", "", 62.5, 2.73523621*^8, 
  145.725, 29.3, 5.319, 3.053, 11188.744, 5.7, 342.864, 6.32, 2.8, 76.1, 
  64.204, 1.04, 71.72, 0.718}, {"IDN", "Asia", "Indonesia", "2020-07-16", 
  81668., 1574., 1561.714, 3873., 76., 65.143, 298.578, 5.755, 5.71, 14.16, 
  0.278, 0.238, 1.03, "", "", "", "", "", "", "", "", 12156., 669811., 2.449, 
  0.044, 11676., 0.043, 0.134, 7.5, "people tested", "", "", "", "", "", "", 
  "", "", "", 62.5, 2.73523621*^8, 145.725, 29.3, 5.319, 3.053, 11188.744, 
  5.7, 342.864, 6.32, 2.8, 76.1, 64.204, 1.04, 71.72, 0.718}, 
 {"IDN", "Asia", "Indonesia", "2020-07-17", 83130., 1462., 1540.429, 3957., 
  84., 69.714, 303.923, 5.345, 5.632, 14.467, 0.307, 0.255, 1.04, "", "", "", 
  "", "", "", "", "", 13994., 683805., 2.5, 0.051, 12334., 0.045, 0.125, 8., 
  "people tested", "", "", "", "", "", "", "", "", "", 62.5, 2.73523621*^8, 
  145.725, 29.3, 5.319, 3.053, 11188.744, 5.7, 342.864, 6.32, 2.8, 76.1, 
  64.204, 1.04, 71.72, 0.718}, {"IDN", "Asia", "Indonesia", "2020-07-18", 
  84882., 1752., 1552., 4016., 59., 68.714, 310.328, 6.405, 5.674, 14.682, 
  0.216, 0.251, 1.05, "", "", "", "", "", "", "", "", 13238., 697043., 2.548, 
  0.048, 12421., 0.045, 0.125, 8., "people tested", "", "", "", "", "", "", 
  "", "", "", 62.5, 2.73523621*^8, 145.725, 29.3, 5.319, 3.053, 11188.744, 
  5.7, 342.864, 6.32, 2.8, 76.1, 64.204, 1.04, 71.72, 0.718}, 
 {"IDN", "Asia", "Indonesia", "2020-07-19", 86521., 1639., 1546., 4143., 
  127., 76.714, 316.32, 5.992, 5.652, 15.147, 0.464, 0.28, 1.07, "", "", "", 
  "", "", "", "", "", 10195., 707238., 2.586, 0.037, 12307., 0.045, 0.126, 
  8., "people tested", "", "", "", "", "", "", "", "", "", 62.5, 
  2.73523621*^8, 145.725, 29.3, 5.319, 3.053, 11188.744, 5.7, 342.864, 6.32, 
  2.8, 76.1, 64.204, 1.04, 71.72, 0.718}, {"IDN", "Asia", "Indonesia", 
  "2020-07-20", 88214., 1693., 1604.714, 4239., 96., 83.286, 322.51, 6.19, 
  5.867, 15.498, 0.351, 0.304, 1.07, "", "", "", "", "", "", "", "", 13259., 
  720497., 2.634, 0.048, 12907., 0.047, 0.124, 8., "people tested", "", "", 
  "", "", "", "", "", "", "", 62.5, 2.73523621*^8, 145.725, 29.3, 5.319, 
  3.053, 11188.744, 5.7, 342.864, 6.32, 2.8, 76.1, 64.204, 1.04, 71.72, 
  0.718}, {"IDN", "Asia", "Indonesia", "2020-07-21", 89869., 1655., 1613.857, 
  4320., 81., 87.143, 328.56, 6.051, 5.9, 15.794, 0.296, 0.319, 1.07, "", "", 
  "", "", "", "", "", "", 17347., 737844., 2.698, 0.063, 13420., 0.049, 0.12, 
  8.3, "people tested", "", "", "", "", "", "", "", "", "", 62.5, 
  2.73523621*^8, 145.725, 29.3, 5.319, 3.053, 11188.744, 5.7, 342.864, 6.32, 
  2.8, 76.1, 64.204, 1.04, 71.72, 0.718}, {"IDN", "Asia", "Indonesia", 
  "2020-07-22", 91751., 1882., 1665.286, 4459., 139., 94.571, 335.441, 6.881, 
  6.088, 16.302, 0.508, 0.346, 1.06, "", "", "", "", "", "", "", "", 11782., 
  749626., 2.741, 0.043, 13139., 0.048, 0.127, 7.9, "people tested", "", "", 
  "", "", "", "", "", "", "", 62.5, 2.73523621*^8, 145.725, 29.3, 5.319, 
  3.053, 11188.744, 5.7, 342.864, 6.32, 2.8, 76.1, 64.204, 1.04, 71.72, 
  0.718}, {"IDN", "Asia", "Indonesia", "2020-07-23", 93657., 1906., 1712.714, 
  4576., 117., 100.429, 342.409, 6.968, 6.262, 16.73, 0.428, 0.367, 1.06, "", 
  "", "", "", "", "", "", "", 13331., 762957., 2.789, 0.049, 13307., 0.049, 
  0.129, 7.8, "people tested", "", "", "", "", "", "", "", "", "", 62.5, 
  2.73523621*^8, 145.725, 29.3, 5.319, 3.053, 11188.744, 5.7, 342.864, 6.32, 
  2.8, 76.1, 64.204, 1.04, 71.72, 0.718}, {"IDN", "Asia", "Indonesia", 
  "2020-07-24", 95418., 1761., 1755.429, 4665., 89., 101.143, 348.847, 6.438, 
  6.418, 17.055, 0.325, 0.37, 1.06, "", "", "", "", "", "", "", "", 14143., 
  777100., 2.841, 0.052, 13328., 0.049, 0.132, 7.6, "people tested", "", "", 
  "", "", "", "", "", "", "", 62.5, 2.73523621*^8, 145.725, 29.3, 5.319, 
  3.053, 11188.744, 5.7, 342.864, 6.32, 2.8, 76.1, 64.204, 1.04, 71.72, 
  0.718}, {"IDN", "Asia", "Indonesia", "2020-07-25", 97286., 1868., 1772., 
  4714., 49., 99.714, 355.677, 6.829, 6.478, 17.234, 0.179, 0.365, 1.05, "", 
  "", "", "", "", "", "", "", 12158., 789258., 2.886, 0.044, 13174., 0.048, 
  0.135, 7.4, "people tested", "", "", "", "", "", "", "", "", "", 62.5, 
  2.73523621*^8, 145.725, 29.3, 5.319, 3.053, 11188.744, 5.7, 342.864, 6.32, 
  2.8, 76.1, 64.204, 1.04, 71.72, 0.718}, {"IDN", "Asia", "Indonesia", 
  "2020-07-26", 98778., 1492., 1751., 4781., 67., 91.143, 361.132, 5.455, 
  6.402, 17.479, 0.245, 0.333, 1.05, "", "", "", "", "", "", "", "", 7692., 
  796950., 2.914, 0.028, 12816., 0.047, 0.137, 7.3, "people tested", "", "", 
  "", "", "", "", "", "", "", 62.5, 2.73523621*^8, 145.725, 29.3, 5.319, 
  3.053, 11188.744, 5.7, 342.864, 6.32, 2.8, 76.1, 64.204, 1.04, 71.72, 
  0.718}, {"IDN", "Asia", "Indonesia", "2020-07-27", 100303., 1525., 1727., 
  4838., 57., 85.571, 366.707, 5.575, 6.314, 17.688, 0.208, 0.313, 1.06, "", 
  "", "", "", "", "", "", "", "", "", "", "", 11707., 0.043, 0.148, 6.8, 
  "people tested", "", "", "", "", "", "", "", "", "", 62.5, 2.73523621*^8, 
  145.725, 29.3, 5.319, 3.053, 11188.744, 5.7, 342.864, 6.32, 2.8, 76.1, 
  64.204, 1.04, 71.72, 0.718}, {"IDN", "Asia", "Indonesia", "2020-07-28", 
  102051., 1748., 1740.286, 4901., 63., 83., 373.098, 6.391, 6.362, 17.918, 
  0.23, 0.303, 1.07, "", "", "", "", "", "", "", "", "", 807946., 2.954, "", 
  10015., 0.037, 0.174, 5.8, "people tested", "", "", "", "", "", "", "", "", 
  "", 62.5, 2.73523621*^8, 145.725, 29.3, 5.319, 3.053, 11188.744, 5.7, 
  342.864, 6.32, 2.8, 76.1, 64.204, 1.04, 71.72, 0.718}, 
 {"IDN", "Asia", "Indonesia", "2020-07-29", 104432., 2381., 1811.571, 4975., 
  74., 73.714, 381.802, 8.705, 6.623, 18.189, 0.271, 0.269, 1.07, "", "", "", 
  "", "", "", "", "", 33081., 841027., 3.075, 0.121, 13057., 0.048, 0.139, 
  7.2, "people tested", "", "", "", "", "", "", "", "", "", 62.5, 
  2.73523621*^8, 145.725, 29.3, 5.319, 3.053, 11188.744, 5.7, 342.864, 6.32, 
  2.8, 76.1, 64.204, 1.04, 71.72, 0.718}, {"IDN", "Asia", "Indonesia", 
  "2020-07-30", 106336., 1904., 1811.286, 5058., 83., 68.857, 388.763, 6.961, 
  6.622, 18.492, 0.303, 0.252, 1.05, "", "", "", "", "", "", "", "", 14976., 
  856003., 3.13, 0.055, 13292., 0.049, 0.136, 7.3, "people tested", "", "", 
  "", "", "", "", "", "", "", 62.5, 2.73523621*^8, 145.725, 29.3, 5.319, 
  3.053, 11188.744, 5.7, 342.864, 6.32, 2.8, 76.1, 64.204, 1.04, 71.72, 
  0.718}, {"IDN", "Asia", "Indonesia", "2020-07-31", 108376., 2040., 
  1851.143, 5131., 73., 66.571, 396.222, 7.458, 6.768, 18.759, 0.267, 0.243, 
  1.04, "", "", "", "", "", "", "", "", 10536., 866539., 3.168, 0.039, 
  12777., 0.047, 0.145, 6.9, "people tested", "", "", "", "", "", "", "", "", 
  "", 62.5, 2.73523621*^8, 145.725, 29.3, 5.319, 3.053, 11188.744, 5.7, 
  342.864, 6.32, 2.8, 76.1, 64.204, 1.04, 71.72, 0.718}, 
 {"IDN", "Asia", "Indonesia", "2020-08-01", 109936., 1560., 1807.143, 5193., 
  62., 68.429, 401.925, 5.703, 6.607, 18.986, 0.227, 0.25, 1.03, "", "", "", 
  "", "", "", "", "", 9355., 875894., 3.202, 0.034, 12377., 0.045, 0.146, 
  6.8, "people tested", "", "", "", "", "", "", "", "", "", 62.5, 
  2.73523621*^8, 145.725, 29.3, 5.319, 3.053, 11188.744, 5.7, 342.864, 6.32, 
  2.8, 76.1, 64.204, 1.04, 71.72, 0.718}, {"IDN", "Asia", "Indonesia", 
  "2020-08-02", 111455., 1519., 1811., 5236., 43., 65., 407.479, 5.553, 
  6.621, 19.143, 0.157, 0.238, 1.03, "", "", "", "", "", "", "", "", 6458., 
  882352., 3.226, 0.024, 12200., 0.045, 0.148, 6.7, "people tested", "", "", 
  "", "", "", "", "", "", "", 62.5, 2.73523621*^8, 145.725, 29.3, 5.319, 
  3.053, 11188.744, 5.7, 342.864, 6.32, 2.8, 76.1, 64.204, 1.04, 71.72, 
  0.718}, {"IDN", "Asia", "Indonesia", "2020-08-03", 113134., 1679., 1833., 
  5302., 66., 66.286, 413.617, 6.138, 6.701, 19.384, 0.241, 0.242, 1.04, "", 
  "", "", "", "", "", "", "", 12179., 894531., 3.27, 0.045, 13155., 0.048, 
  0.139, 7.2, "people tested", "", "", "", "", "", "", "", "", "", 62.5, 
  2.73523621*^8, 145.725, 29.3, 5.319, 3.053, 11188.744, 5.7, 342.864, 6.32, 
  2.8, 76.1, 64.204, 1.04, 71.72, 0.718}, {"IDN", "Asia", "Indonesia", 
  "2020-08-04", 115056., 1922., 1857.857, 5388., 86., 69.571, 420.644, 7.027, 
  6.792, 19.698, 0.314, 0.254, 1.05, "", "", "", "", "", "", "", "", 13456., 
  907987., 3.32, 0.049, 14292., 0.052, 0.13, 7.7, "people tested", "", "", 
  "", "", "", "", "", "", "", 62.5, 2.73523621*^8, 145.725, 29.3, 5.319, 
  3.053, 11188.744, 5.7, 342.864, 6.32, 2.8, 76.1, 64.204, 1.04, 71.72, 
  0.718}, {"IDN", "Asia", "Indonesia", "2020-08-05", 116871., 1815., 1777., 
  5452., 64., 68.143, 427.279, 6.636, 6.497, 19.932, 0.234, 0.249, 1.05, "", 
  "", "", "", "", "", "", "", 14722., 922709., 3.373, 0.054, 11669., 0.043, 
  0.152, 6.6, "people tested", "", "", "", "", "", "", "", "", "", 62.5, 
  2.73523621*^8, 145.725, 29.3, 5.319, 3.053, 11188.744, 5.7, 342.864, 6.32, 
  2.8, 76.1, 64.204, 1.04, 71.72, 0.718}, {"IDN", "Asia", "Indonesia", 
  "2020-08-06", 118753., 1882., 1773.857, 5521., 69., 66.143, 434.16, 6.881, 
  6.485, 20.185, 0.252, 0.242, 1.06, "", "", "", "", "", "", "", "", 13602., 
  936311., 3.423, 0.05, 11473., 0.042, 0.155, 6.5, "people tested", "", "", 
  "", "", "", "", "", "", "", 62.5, 2.73523621*^8, 145.725, 29.3, 5.319, 
  3.053, 11188.744, 5.7, 342.864, 6.32, 2.8, 76.1, 64.204, 1.04, 71.72, 
  0.718}, {"IDN", "Asia", "Indonesia", "2020-08-07", 121226., 2473., 
  1835.714, 5593., 72., 66., 443.201, 9.041, 6.711, 20.448, 0.263, 0.241, 
  1.07, "", "", "", "", "", "", "", "", 15599., 951910., 3.48, 0.057, 12196., 
  0.045, 0.151, 6.6, "people tested", "", "", "", "", "", "", "", "", "", 
  62.5, 2.73523621*^8, 145.725, 29.3, 5.319, 3.053, 11188.744, 5.7, 342.864, 
  6.32, 2.8, 76.1, 64.204, 1.04, 71.72, 0.718}, 
 {"IDN", "Asia", "Indonesia", "2020-08-08", 123503., 2277., 1938.143, 5658., 
  65., 66.429, 451.526, 8.325, 7.086, 20.686, 0.238, 0.243, 1.07, "", "", "", 
  "", "", "", "", "", 11692., 963602., 3.523, 0.043, 12530., 0.046, 0.155, 
  6.5, "people tested", "", "", "", "", "", "", "", "", "", 62.5, 
  2.73523621*^8, 145.725, 29.3, 5.319, 3.053, 11188.744, 5.7, 342.864, 6.32, 
  2.8, 76.1, 64.204, 1.04, 71.72, 0.718}, {"IDN", "Asia", "Indonesia", 
  "2020-08-09", 125396., 1893., 1991.571, 5723., 65., 69.571, 458.447, 6.921, 
  7.281, 20.923, 0.238, 0.254, 1.06, "", "", "", "", "", "", "", "", 8992., 
  972594., 3.556, 0.033, 12892., 0.047, 0.154, 6.5, "people tested", "", "", 
  "", "", "", "", "", "", "", 62.5, 2.73523621*^8, 145.725, 29.3, 5.319, 
  3.053, 11188.744, 5.7, 342.864, 6.32, 2.8, 76.1, 64.204, 1.04, 71.72, 
  0.718}, {"IDN", "Asia", "Indonesia", "2020-08-10", 127083., 1687., 
  1992.714, 5765., 42., 66.143, 464.614, 6.168, 7.285, 21.077, 0.154, 0.242, 
  1.05, "", "", "", "", "", "", "", "", 12299., 984893., 3.601, 0.045, 
  12909., 0.047, 0.154, 6.5, "people tested", "", "", "", "", "", "", "", "", 
  "", 62.5, 2.73523621*^8, 145.725, 29.3, 5.319, 3.053, 11188.744, 5.7, 
  342.864, 6.32, 2.8, 76.1, 64.204, 1.04, 71.72, 0.718}, 
 {"IDN", "Asia", "Indonesia", "2020-08-11", 128776., 1693., 1960., 5824., 
  59., 62.286, 470.804, 6.19, 7.166, 21.292, 0.216, 0.228, 1.04, "", "", "", 
  "", "", "", "", "", 13513., 998406., 3.65, 0.049, 12917., 0.047, 0.152, 
  6.6, "people tested", "", "", "", "", "", "", "", "", "", 59.72, 
  2.73523621*^8, 145.725, 29.3, 5.319, 3.053, 11188.744, 5.7, 342.864, 6.32, 
  2.8, 76.1, 64.204, 1.04, 71.72, 0.718}, {"IDN", "Asia", "Indonesia", 
  "2020-08-12", 130718., 1942., 1978.143, 5903., 79., 64.429, 477.904, 7.1, 
  7.232, 21.581, 0.289, 0.236, 1.05, "", "", "", "", "", "", "", "", 13698., 
  1.012104*^6, 3.7, 0.05, 12771., 0.047, 0.155, 6.5, "people tested", "", "", 
  "", "", "", "", "", "", "", 59.72, 2.73523621*^8, 145.725, 29.3, 5.319, 
  3.053, 11188.744, 5.7, 342.864, 6.32, 2.8, 76.1, 64.204, 1.04, 71.72, 
  0.718}, {"IDN", "Asia", "Indonesia", "2020-08-13", 132816., 2098., 2009., 
  5968., 65., 63.857, 485.574, 7.67, 7.345, 21.819, 0.238, 0.233, 1.05, "", 
  "", "", "", "", "", "", "", 14850., 1.026954*^6, 3.755, 0.054, 12949., 
  0.047, 0.155, 6.4, "people tested", "", "", "", "", "", "", "", "", "", 
  59.72, 2.73523621*^8, 145.725, 29.3, 5.319, 3.053, 11188.744, 5.7, 342.864, 
  6.32, 2.8, 76.1, 64.204, 1.04, 71.72, 0.718}, 
 {"IDN", "Asia", "Indonesia", "2020-08-14", 135123., 2307., 1985.286, 6021., 
  53., 61.143, 494.009, 8.434, 7.258, 22.013, 0.194, 0.224, 1.05, "", "", "", 
  "", "", "", "", "", 12728., 1.039682*^6, 3.801, 0.047, 12539., 0.046, 
  0.158, 6.3, "people tested", "", "", "", "", "", "", "", "", "", 59.72, 
  2.73523621*^8, 145.725, 29.3, 5.319, 3.053, 11188.744, 5.7, 342.864, 6.32, 
  2.8, 76.1, 64.204, 1.04, 71.72, 0.718}, {"IDN", "Asia", "Indonesia", 
  "2020-08-15", 137468., 2345., 1995., 6071., 50., 59., 502.582, 8.573, 
  7.294, 22.196, 0.183, 0.216, 1.06, "", "", "", "", "", "", "", "", 12821., 
  1.052503*^6, 3.848, 0.047, 12700., 0.046, 0.157, 6.4, "people tested", "", 
  "", "", "", "", "", "", "", "", 59.72, 2.73523621*^8, 145.725, 29.3, 5.319, 
  3.053, 11188.744, 5.7, 342.864, 6.32, 2.8, 76.1, 64.204, 1.04, 71.72, 
  0.718}, {"IDN", "Asia", "Indonesia", "2020-08-16", 139549., 2081., 
  2021.857, 6150., 79., 61., 510.19, 7.608, 7.392, 22.484, 0.289, 0.223, 
  1.05, "", "", "", "", "", "", "", "", 9218., 1.061721*^6, 3.882, 0.034, 
  12732., 0.047, 0.159, 6.3, "people tested", "", "", "", "", "", "", "", "", 
  "", 59.72, 2.73523621*^8, 145.725, 29.3, 5.319, 3.053, 11188.744, 5.7, 
  342.864, 6.32, 2.8, 76.1, 64.204, 1.04, 71.72, 0.718}, 
 {"IDN", "Asia", "Indonesia", "2020-08-17", 141370., 1821., 2041., 6207., 
  57., 63.143, 516.848, 6.658, 7.462, 22.693, 0.208, 0.231, 1.04, "", "", "", 
  "", "", "", "", "", 7224., 1.068945*^6, 3.908, 0.026, 12007., 0.044, 0.17, 
  5.9, "people tested", "", "", "", "", "", "", "", "", "", 59.72, 
  2.73523621*^8, 145.725, 29.3, 5.319, 3.053, 11188.744, 5.7, 342.864, 6.32, 
  2.8, 76.1, 64.204, 1.04, 71.72, 0.718}, {"IDN", "Asia", "Indonesia", 
  "2020-08-18", 143043., 1673., 2038.143, 6277., 70., 64.714, 522.964, 6.116, 
  7.451, 22.949, 0.256, 0.237, 1.04, "", "", "", "", "", "", "", "", 12409., 
  1.081354*^6, 3.953, 0.045, 11850., 0.043, 0.172, 5.8, "people tested", "", 
  "", "", "", "", "", "", "", "", 59.72, 2.73523621*^8, 145.725, 29.3, 5.319, 
  3.053, 11188.744, 5.7, 342.864, 6.32, 2.8, 76.1, 64.204, 1.04, 71.72, 
  0.718}, {"IDN", "Asia", "Indonesia", "2020-08-19", 144945., 1902., 
  2032.429, 6346., 69., 63.286, 529.918, 6.954, 7.431, 23.201, 0.252, 0.231, 
  1.04, "", "", "", "", "", "", "", "", 14940., 1.096294*^6, 4.008, 0.055, 
  12027., 0.044, 0.169, 5.9, "people tested", "", "", "", "", "", "", "", "", 
  "", 59.72, 2.73523621*^8, 145.725, 29.3, 5.319, 3.053, 11188.744, 5.7, 
  342.864, 6.32, 2.8, 76.1, 64.204, 1.04, 71.72, 0.718}, 
 {"IDN", "Asia", "Indonesia", "2020-08-20", 147211., 2266., 2056.429, 6418., 
  72., 64.286, 538.202, 8.284, 7.518, 23.464, 0.263, 0.235, 1.05, "", "", "", 
  "", "", "", "", "", "", "", "", "", 12183., 0.045, 0.169, 5.9, 
  "people tested", "", "", "", "", "", "", "", "", "", 59.72, 2.73523621*^8, 
  145.725, 29.3, 5.319, 3.053, 11188.744, 5.7, 342.864, 6.32, 2.8, 76.1, 
  64.204, 1.04, 71.72, 0.718}, {"IDN", "Asia", "Indonesia", "2020-08-21", 
  149408., 2197., 2040.714, 6500., 82., 68.429, 546.234, 8.032, 7.461, 
  23.764, 0.3, 0.25, 1.06, "", "", "", "", "", "", "", "", "", "", "", "", 
  12642., 0.046, 0.161, 6.2, "people tested", "", "", "", "", "", "", "", "", 
  "", 59.72, 2.73523621*^8, 145.725, 29.3, 5.319, 3.053, 11188.744, 5.7, 
  342.864, 6.32, 2.8, 76.1, 64.204, 1.04, 71.72, 0.718}, 
 {"IDN", "Asia", "Indonesia", "2020-08-22", 151498., 2090., 2004.286, 6594., 
  94., 74.714, 553.875, 7.641, 7.328, 24.108, 0.344, 0.273, 1.07, "", "", "", 
  "", "", "", "", "", "", "", "", "", 13088., 0.048, 0.153, 6.5, 
  "people tested", "", "", "", "", "", "", "", "", "", 59.72, 2.73523621*^8, 
  145.725, 29.3, 5.319, 3.053, 11188.744, 5.7, 342.864, 6.32, 2.8, 76.1, 
  64.204, 1.04, 71.72, 0.718}, {"IDN", "Asia", "Indonesia", "2020-08-23", 
  153535., 2037., 1998., 6680., 86., 75.714, 561.323, 7.447, 7.305, 24.422, 
  0.314, 0.277, 1.09, "", "", "", "", "", "", "", "", "", "", "", "", 14049., 
  0.051, 0.142, 7., "people tested", "", "", "", "", "", "", "", "", "", 
  59.72, 2.73523621*^8, 145.725, 29.3, 5.319, 3.053, 11188.744, 5.7, 342.864, 
  6.32, 2.8, 76.1, 64.204, 1.04, 71.72, 0.718}, 
 {"IDN", "Asia", "Indonesia", "2020-08-24", 155412., 1877., 2006., 6759., 
  79., 78.857, 568.185, 6.862, 7.334, 24.711, 0.289, 0.288, 1.11, "", "", "", 
  "", "", "", "", "", "", "", "", "", 15294., 0.056, 0.131, 7.6, 
  "people tested", "", "", "", "", "", "", "", "", "", 59.72, 2.73523621*^8, 
  145.725, 29.3, 5.319, 3.053, 11188.744, 5.7, 342.864, 6.32, 2.8, 76.1, 
  64.204, 1.04, 71.72, 0.718}, {"IDN", "Asia", "Indonesia", "2020-08-25", 
  157859., 2447., 2116.571, 6858., 99., 83., 577.131, 8.946, 7.738, 25.073, 
  0.362, 0.303, 1.14, "", "", "", "", "", "", "", "", "", 1.191948*^6, 4.358, 
  "", 15799., 0.058, 0.134, 7.5, "people tested", "", "", "", "", "", "", "", 
  "", "", 59.72, 2.73523621*^8, 145.725, 29.3, 5.319, 3.053, 11188.744, 5.7, 
  342.864, 6.32, 2.8, 76.1, 64.204, 1.04, 71.72, 0.718}, 
 {"IDN", "Asia", "Indonesia", "2020-08-26", 160165., 2306., 2174.286, 6944., 
  86., 85.429, 585.562, 8.431, 7.949, 25.387, 0.314, 0.312, 1.15, "", "", "", 
  "", "", "", "", "", "", "", "", "", 15131., 0.055, 0.144, 7., 
  "people tested", "", "", "", "", "", "", "", "", "", 59.72, 2.73523621*^8, 
  145.725, 29.3, 5.319, 3.053, 11188.744, 5.7, 342.864, 6.32, 2.8, 76.1, 
  64.204, 1.04, 71.72, 0.718}, {"IDN", "Asia", "Indonesia", "2020-08-27", 
  162884., 2719., 2239., 7064., 120., 92.286, 595.502, 9.941, 8.186, 25.826, 
  0.439, 0.337, 1.17, "", "", "", "", "", "", "", "", "", 1.212468*^6, 4.433, 
  "", 14319., 0.052, 0.156, 6.4, "people tested", "", "", "", "", "", "", "", 
  "", "", 59.72, 2.73523621*^8, 145.725, 29.3, 5.319, 3.053, 11188.744, 5.7, 
  342.864, 6.32, 2.8, 76.1, 64.204, 1.04, 71.72, 0.718}, 
 {"IDN", "Asia", "Indonesia", "2020-08-28", 165887., 3003., 2354.143, 7169., 
  105., 95.571, 606.481, 10.979, 8.607, 26.21, 0.384, 0.349, 1.19, "", "", 
  "", "", "", "", "", "", 21018., 1.233486*^6, 4.51, 0.077, 15044., 0.055, 
  0.156, 6.4, "people tested", "", "", "", "", "", "", "", "", "", 59.72, 
  2.73523621*^8, 145.725, 29.3, 5.319, 3.053, 11188.744, 5.7, 342.864, 6.32, 
  2.8, 76.1, 64.204, 1.04, 71.72, 0.718}, {"IDN", "Asia", "Indonesia", 
  "2020-08-29", 169195., 3308., 2528.143, 7261., 92., 95.286, 618.575, 
  12.094, 9.243, 26.546, 0.336, 0.348, 1.2, "", "", "", "", "", "", "", "", 
  16649., 1.250135*^6, 4.57, 0.061, 15145., 0.055, 0.167, 6., 
  "people tested", "", "", "", "", "", "", "", "", "", 59.72, 2.73523621*^8, 
  145.725, 29.3, 5.319, 3.053, 11188.744, 5.7, 342.864, 6.32, 2.8, 76.1, 
  64.204, 1.04, 71.72, 0.718}, {"IDN", "Asia", "Indonesia", "2020-08-30", 
  172053., 2858., 2645.429, 7343., 82., 94.714, 629.024, 10.449, 9.672, 
  26.846, 0.3, 0.346, 1.2, "", "", "", "", "", "", "", "", 21166., 
  1.271301*^6, 4.648, 0.077, 15891., 0.058, 0.166, 6., "people tested", "", 
  "", "", "", "", "", "", "", "", 59.72, 2.73523621*^8, 145.725, 29.3, 5.319, 
  3.053, 11188.744, 5.7, 342.864, 6.32, 2.8, 76.1, 64.204, 1.04, 71.72, 
  0.718}, {"IDN", "Asia", "Indonesia", "2020-08-31", 174796., 2743., 
  2769.143, 7417., 74., 94., 639.053, 10.028, 10.124, 27.116, 0.271, 0.344, 
  1.19, "", "", "", "", "", "", "", "", 11317., 1.282618*^6, 4.689, 0.041, 
  15230., 0.056, 0.182, 5.5, "people tested", "", "", "", "", "", "", "", "", 
  "", 59.72, 2.73523621*^8, 145.725, 29.3, 5.319, 3.053, 11188.744, 5.7, 
  342.864, 6.32, 2.8, 76.1, 64.204, 1.04, 71.72, 0.718}, 
 {"IDN", "Asia", "Indonesia", "2020-09-01", 177571., 2775., 2816., 7505., 
  88., 92.429, 649.198, 10.145, 10.295, 27.438, 0.322, 0.338, 1.18, "", "", 
  "", "", "", "", "", "", 14566., 1.297184*^6, 4.742, 0.053, 15034., 0.055, 
  0.187, 5.3, "people tested", "", "", "", "", "", "", "", "", "", 59.72, 
  2.73523621*^8, 145.725, 29.3, 5.319, 3.053, 11188.744, 5.7, 342.864, 6.32, 
  2.8, 76.1, 64.204, 1.04, 71.72, 0.718}, {"IDN", "Asia", "Indonesia", 
  "2020-09-02", 180646., 3075., 2925.857, 7616., 111., 96., 660.44, 11.242, 
  10.697, 27.844, 0.406, 0.351, 1.18, "", "", "", "", "", "", "", "", 15293., 
  1.312477*^6, 4.798, 0.056, 15753., 0.058, 0.186, 5.4, "people tested", "", 
  "", "", "", "", "", "", "", "", 59.72, 2.73523621*^8, 145.725, 29.3, 5.319, 
  3.053, 11188.744, 5.7, 342.864, 6.32, 2.8, 76.1, 64.204, 1.04, 71.72, 
  0.718}, {"IDN", "Asia", "Indonesia", "2020-09-03", 184268., 3622., 
  3054.857, 7750., 134., 98., 673.682, 13.242, 11.169, 28.334, 0.49, 0.358, 
  1.17, "", "", "", "", "", "", "", "", 40814., 1.353291*^6, 4.948, 0.149, 
  20118., 0.074, 0.152, 6.6, "people tested", "", "", "", "", "", "", "", "", 
  "", 59.72, 2.73523621*^8, 145.725, 29.3, 5.319, 3.053, 11188.744, 5.7, 
  342.864, 6.32, 2.8, 76.1, 64.204, 1.04, 71.72, 0.718}, 
 {"IDN", "Asia", "Indonesia", "2020-09-04", 187537., 3269., 3092.857, 7832., 
  82., 94.714, 685.634, 11.951, 11.307, 28.634, 0.3, 0.346, 1.16, "", "", "", 
  "", "", "", "", "", 18100., 1.371391*^6, 5.014, 0.066, 19701., 0.072, 
  0.157, 6.4, "people tested", "", "", "", "", "", "", "", "", "", 59.72, 
  2.73523621*^8, 145.725, 29.3, 5.319, 3.053, 11188.744, 5.7, 342.864, 6.32, 
  2.8, 76.1, 64.204, 1.04, 71.72, 0.718}, {"IDN", "Asia", "Indonesia", 
  "2020-09-05", 190665., 3128., 3067.143, 7940., 108., 97., 697.07, 11.436, 
  11.213, 29.029, 0.395, 0.355, 1.15, "", "", "", "", "", "", "", "", "", "", 
  "", "", 19474., 0.071, 0.157, 6.3, "people tested", "", "", "", "", "", "", 
  "", "", "", 59.72, 2.73523621*^8, 145.725, 29.3, 5.319, 3.053, 11188.744, 
  5.7, 342.864, 6.32, 2.8, 76.1, 64.204, 1.04, 71.72, 0.718}, 
 {"IDN", "Asia", "Indonesia", "2020-09-06", 194109., 3444., 3150.857, 8025., 
  85., 97.429, 709.661, 12.591, 11.52, 29.339, 0.311, 0.356, 1.14, "", "", 
  "", "", "", "", "", "", "", 1.401513*^6, 5.124, "", 18602., 0.068, 0.169, 
  5.9, "people tested", "", "", "", "", "", "", "", "", "", 59.72, 
  2.73523621*^8, 145.725, 29.3, 5.319, 3.053, 11188.744, 5.7, 342.864, 6.32, 
  2.8, 76.1, 64.204, 1.04, 71.72, 0.718}, {"IDN", "Asia", "Indonesia", 
  "2020-09-07", 196989., 2880., 3170.429, 8130., 105., 101.857, 720.19, 
  10.529, 11.591, 29.723, 0.384, 0.372, 1.14, "", "", "", "", "", "", "", "", 
  16181., 1.417694*^6, 5.183, 0.059, 19297., 0.071, 0.164, 6.1, 
  "people tested", "", "", "", "", "", "", "", "", "", 59.72, 2.73523621*^8, 
  145.725, 29.3, 5.319, 3.053, 11188.744, 5.7, 342.864, 6.32, 2.8, 76.1, 
  64.204, 1.04, 71.72, 0.718}, {"IDN", "Asia", "Indonesia", "2020-09-08", 
  200035., 3046., 3209.143, 8230., 100., 103.571, 731.326, 11.136, 11.733, 
  30.089, 0.366, 0.379, 1.13, "", "", "", "", "", "", "", "", "", "", "", "", 
  18401., 0.067, 0.174, 5.7, "people tested", "", "", "", "", "", "", "", "", 
  "", 59.72, 2.73523621*^8, 145.725, 29.3, 5.319, 3.053, 11188.744, 5.7, 
  342.864, 6.32, 2.8, 76.1, 64.204, 1.04, 71.72, 0.718}, 
 {"IDN", "Asia", "Indonesia", "2020-09-09", 203342., 3307., 3242.286, 8336., 
  106., 102.857, 743.417, 12.09, 11.854, 30.476, 0.388, 0.376, 1.13, "", "", 
  "", "", "", "", "", "", "", 1.434294*^6, 5.244, "", 17402., 0.064, 0.186, 
  5.4, "people tested", "", "", "", "", "", "", "", "", "", 59.72, 
  2.73523621*^8, 145.725, 29.3, 5.319, 3.053, 11188.744, 5.7, 342.864, 6.32, 
  2.8, 76.1, 64.204, 1.04, 71.72, 0.718}, {"IDN", "Asia", "Indonesia", 
  "2020-09-10", 207203., 3861., 3276.429, 8456., 120., 100.857, 757.532, 
  14.116, 11.979, 30.915, 0.439, 0.369, 1.13, "", "", "", "", "", "", "", "", 
  15335., 1.449629*^6, 5.3, 0.056, 13763., 0.05, 0.238, 4.2, "people tested", 
  "", "", "", "", "", "", "", "", "", 59.72, 2.73523621*^8, 145.725, 29.3, 
  5.319, 3.053, 11188.744, 5.7, 342.864, 6.32, 2.8, 76.1, 64.204, 1.04, 
  71.72, 0.718}, {"IDN", "Asia", "Indonesia", "2020-09-11", 210940., 3737., 
  3343.286, 8544., 88., 101.714, 771.195, 13.662, 12.223, 31.237, 0.322, 
  0.372, 1.13, "", "", "", "", "", "", "", "", 20314., 1.469943*^6, 5.374, 
  0.074, 14079., 0.051, 0.237, 4.2, "people tested", "", "", "", "", "", "", 
  "", "", "", 59.72, 2.73523621*^8, 145.725, 29.3, 5.319, 3.053, 11188.744, 
  5.7, 342.864, 6.32, 2.8, 76.1, 64.204, 1.04, 71.72, 0.718}, 
 {"IDN", "Asia", "Indonesia", "2020-09-12", 214746., 3806., 3440.143, 8650., 
  106., 101.429, 785.11, 13.915, 12.577, 31.624, 0.388, 0.371, 1.12, "", "", 
  "", "", "", "", "", "", 28349., 1.498292*^6, 5.478, 0.104, 15977., 0.058, 
  0.215, 4.6, "people tested", "", "", "", "", "", "", "", "", "", 59.72, 
  2.73523621*^8, 145.725, 29.3, 5.319, 3.053, 11188.744, 5.7, 342.864, 6.32, 
  2.8, 76.1, 64.204, 1.04, 71.72, 0.718}, {"IDN", "Asia", "Indonesia", 
  "2020-09-13", 218382., 3636., 3467.571, 8723., 73., 99.714, 798.403, 
  13.293, 12.677, 31.891, 0.267, 0.365, 1.12, "", "", "", "", "", "", "", "", 
  24922., 1.523214*^6, 5.569, 0.091, 17386., 0.064, 0.199, 5., 
  "people tested", "", "", "", "", "", "", "", "", "", 59.72, 2.73523621*^8, 
  145.725, 29.3, 5.319, 3.053, 11188.744, 5.7, 342.864, 6.32, 2.8, 76.1, 
  64.204, 1.04, 71.72, 0.718}, {"IDN", "Asia", "Indonesia", "2020-09-14", 
  221523., 3141., 3504.857, 8841., 118., 101.571, 809.886, 11.483, 12.814, 
  32.323, 0.431, 0.371, 1.11, "", "", "", "", "", "", "", "", 26138., 
  1.549352*^6, 5.664, 0.096, 18808., 0.069, 0.186, 5.4, "people tested", "", 
  "", "", "", "", "", "", "", "", 68.98, 2.73523621*^8, 145.725, 29.3, 5.319, 
  3.053, 11188.744, 5.7, 342.864, 6.32, 2.8, 76.1, 64.204, 1.04, 71.72, 
  0.718}, {"IDN", "Asia", "Indonesia", "2020-09-15", 225030., 3507., 
  3570.714, 8965., 124., 105., 822.708, 12.822, 13.055, 32.776, 0.453, 0.384, 
  1.11, "", "", "", "", "", "", "", "", 42704., 1.592056*^6, 5.821, 0.156, 
  23723., 0.087, 0.151, 6.6, "people tested", "", "", "", "", "", "", "", "", 
  "", 68.98, 2.73523621*^8, 145.725, 29.3, 5.319, 3.053, 11188.744, 5.7, 
  342.864, 6.32, 2.8, 76.1, 64.204, 1.04, 71.72, 0.718}, 
 {"IDN", "Asia", "Indonesia", "2020-09-16", 228993., 3963., 3664.429, 9100., 
  135., 109.143, 837.196, 14.489, 13.397, 33.27, 0.494, 0.399, 1.11, "", "", 
  "", "", "", "", "", "", "", "", "", "", 24731., 0.09, 0.148, 6.7, 
  "people tested", "", "", "", "", "", "", "", "", "", 68.98, 2.73523621*^8, 
  145.725, 29.3, 5.319, 3.053, 11188.744, 5.7, 342.864, 6.32, 2.8, 76.1, 
  64.204, 1.04, 71.72, 0.718}, {"IDN", "Asia", "Indonesia", "2020-09-17", 
  232628., 3635., 3632.143, 9222., 122., 109.429, 850.486, 13.29, 13.279, 
  33.716, 0.446, 0.4, 1.1, "", "", "", "", "", "", "", "", "", 1.622769*^6, 
  5.933, "", 24734., 0.09, 0.147, 6.8, "people tested", "", "", "", "", "", 
  "", "", "", "", 68.98, 2.73523621*^8, 145.725, 29.3, 5.319, 3.053, 
  11188.744, 5.7, 342.864, 6.32, 2.8, 76.1, 64.204, 1.04, 71.72, 0.718}, 
 {"IDN", "Asia", "Indonesia", "2020-09-18", 236519., 3891., 3654.143, 9336., 
  114., 113.143, 864.711, 14.225, 13.36, 34.132, 0.417, 0.414, 1.11, "", "", 
  "", "", "", "", "", "", 29555., 1.652324*^6, 6.041, 0.108, 26054., 0.095, 
  0.14, 7.1, "people tested", "", "", "", "", "", "", "", "", "", 68.98, 
  2.73523621*^8, 145.725, 29.3, 5.319, 3.053, 11188.744, 5.7, 342.864, 6.32, 
  2.8, 76.1, 64.204, 1.04, 71.72, 0.718}, {"IDN", "Asia", "Indonesia", 
  "2020-09-19", 240687., 4168., 3705.857, 9448., 112., 114., 879.95, 15.238, 
  13.549, 34.542, 0.409, 0.417, 1.11, "", "", "", "", "", "", "", "", 24324., 
  1.676648*^6, 6.13, 0.089, 25479., 0.093, 0.145, 6.9, "people tested", "", 
  "", "", "", "", "", "", "", "", 68.98, 2.73523621*^8, 145.725, 29.3, 5.319, 
  3.053, 11188.744, 5.7, 342.864, 6.32, 2.8, 76.1, 64.204, 1.04, 71.72, 
  0.718}, {"IDN", "Asia", "Indonesia", "2020-09-20", 244676., 3989., 
  3756.286, 9553., 105., 118.571, 894.533, 14.584, 13.733, 34.926, 0.384, 
  0.433, 1.12, "", "", "", "", "", "", "", "", 21554., 1.698202*^6, 6.209, 
  0.079, 24998., 0.091, 0.15, 6.7, "people tested", "", "", "", "", "", "", 
  "", "", "", 68.98, 2.73523621*^8, 145.725, 29.3, 5.319, 3.053, 11188.744, 
  5.7, 342.864, 6.32, 2.8, 76.1, 64.204, 1.04, 71.72, 0.718}, 
 {"IDN", "Asia", "Indonesia", "2020-09-21", 248852., 4176., 3904.143, 9677., 
  124., 119.429, 909.801, 15.267, 14.274, 35.379, 0.453, 0.437, 1.12, "", "", 
  "", "", "", "", "", "", 19973., 1.718175*^6, 6.282, 0.073, 24118., 0.088, 
  0.162, 6.2, "people tested", "", "", "", "", "", "", "", "", "", 68.98, 
  2.73523621*^8, 145.725, 29.3, 5.319, 3.053, 11188.744, 5.7, 342.864, 6.32, 
  2.8, 76.1, 64.204, 1.04, 71.72, 0.718}, {"IDN", "Asia", "Indonesia", 
  "2020-09-22", 252923., 4071., 3984.714, 9837., 160., 124.571, 924.684, 
  14.884, 14.568, 35.964, 0.585, 0.455, 1.12, "", "", "", "", "", "", "", "", 
  24825., 1.743*^6, 6.372, 0.091, 21563., 0.079, 0.185, 5.4, "people tested", 
  "", "", "", "", "", "", "", "", "", 68.98, 2.73523621*^8, 145.725, 29.3, 
  5.319, 3.053, 11188.744, 5.7, 342.864, 6.32, 2.8, 76.1, 64.204, 1.04, 
  71.72, 0.718}, {"IDN", "Asia", "Indonesia", "2020-09-23", 257388., 4465., 
  4056.429, 9977., 140., 125.286, 941.008, 16.324, 14.83, 36.476, 0.512, 
  0.458, 1.11, "", "", "", "", "", "", "", "", 56563., 1.799563*^6, 6.579, 
  0.207, 27450., 0.1, 0.148, 6.8, "people tested", "", "", "", "", "", "", 
  "", "", "", 72.69, 2.73523621*^8, 145.725, 29.3, 5.319, 3.053, 11188.744, 
  5.7, 342.864, 6.32, 2.8, 76.1, 64.204, 1.04, 71.72, 0.718}, 
 {"IDN", "Asia", "Indonesia", "2020-09-24", 262022., 4634., 4199.143, 10105., 
  128., 126.143, 957.95, 16.942, 15.352, 36.944, 0.468, 0.461, 1.1, "", "", 
  "", "", "", "", "", "", 34786., 1.834349*^6, 6.706, 0.127, 30226., 0.111, 
  0.139, 7.2, "people tested", "", "", "", "", "", "", "", "", "", 72.69, 
  2.73523621*^8, 145.725, 29.3, 5.319, 3.053, 11188.744, 5.7, 342.864, 6.32, 
  2.8, 76.1, 64.204, 1.04, 71.72, 0.718}, {"IDN", "Asia", "Indonesia", 
  "2020-09-25", 266845., 4823., 4332.286, 10218., 113., 126., 975.583, 
  17.633, 15.839, 37.357, 0.413, 0.461, 1.08, "", "", "", "", "", "", "", "", 
  26419., 1.860768*^6, 6.803, 0.097, 29778., 0.109, 0.145, 6.9, 
  "people tested", "", "", "", "", "", "", "", "", "", 72.69, 2.73523621*^8, 
  145.725, 29.3, 5.319, 3.053, 11188.744, 5.7, 342.864, 6.32, 2.8, 76.1, 
  64.204, 1.04, 71.72, 0.718}, {"IDN", "Asia", "Indonesia", "2020-09-26", 
  271339., 4494., 4378.857, 10308., 90., 122.857, 992.013, 16.43, 16.009, 
  37.686, 0.329, 0.449, 1.06, "", "", "", "", "", "", "", "", 25658., 
  1.886426*^6, 6.897, 0.094, 29968., 0.11, 0.146, 6.8, "people tested", "", 
  "", "", "", "", "", "", "", "", 72.69, 2.73523621*^8, 145.725, 29.3, 5.319, 
  3.053, 11188.744, 5.7, 342.864, 6.32, 2.8, 76.1, 64.204, 1.04, 71.72, 
  0.718}, {"IDN", "Asia", "Indonesia", "2020-09-27", 275213., 3874., 
  4362.429, 10386., 78., 119., 1006.176, 14.163, 15.949, 37.971, 0.285, 
  0.435, 1.05, "", "", "", "", "", "", "", "", 20800., 1.907226*^6, 6.973, 
  0.076, 29861., 0.109, 0.146, 6.8, "people tested", "", "", "", "", "", "", 
  "", "", "", 72.69, 2.73523621*^8, 145.725, 29.3, 5.319, 3.053, 11188.744, 
  5.7, 342.864, 6.32, 2.8, 76.1, 64.204, 1.04, 71.72, 0.718}, 
 {"IDN", "Asia", "Indonesia", "2020-09-28", 278722., 3509., 4267.143, 10473., 
  87., 113.714, 1019.005, 12.829, 15.601, 38.289, 0.318, 0.416, 1.03, "", "", 
  "", "", "", "", "", "", 27637., 1.934863*^6, 7.074, 0.101, 30955., 0.113, 
  0.138, 7.3, "people tested", "", "", "", "", "", "", "", "", "", 72.69, 
  2.73523621*^8, 145.725, 29.3, 5.319, 3.053, 11188.744, 5.7, 342.864, 6.32, 
  2.8, 76.1, 64.204, 1.04, 71.72, 0.718}, {"IDN", "Asia", "Indonesia", 
  "2020-09-29", 282724., 4002., 4257.286, 10601., 128., 109.143, 1033.637, 
  14.631, 15.565, 38.757, 0.468, 0.399, 1.03, "", "", "", "", "", "", "", "", 
  27891., 1.962754*^6, 7.176, 0.102, 31393., 0.115, 0.136, 7.4, 
  "people tested", "", "", "", "", "", "", "", "", "", 72.69, 2.73523621*^8, 
  145.725, 29.3, 5.319, 3.053, 11188.744, 5.7, 342.864, 6.32, 2.8, 76.1, 
  64.204, 1.04, 71.72, 0.718}, {"IDN", "Asia", "Indonesia", "2020-09-30", 
  287008., 4284., 4231.429, 10740., 139., 109., 1049.299, 15.662, 15.47, 
  39.265, 0.508, 0.399, 1.02, "", "", "", "", "", "", "", "", 30940., 
  1.993694*^6, 7.289, 0.113, 27733., 0.101, 0.153, 6.6, "people tested", "", 
  "", "", "", "", "", "", "", "", 72.69, 2.73523621*^8, 145.725, 29.3, 5.319, 
  3.053, 11188.744, 5.7, 342.864, 6.32, 2.8, 76.1, 64.204, 1.04, 71.72, 
  0.718}, {"IDN", "Asia", "Indonesia", "2020-10-01", 291182., 4174., 
  4165.714, 10856., 116., 107.286, 1064.559, 15.26, 15.23, 39.689, 0.424, 
  0.392, 1.01, "", "", "", "", "", "", "", "", 30296., 2.02399*^6, 7.4, 
  0.111, 27092., 0.099, 0.154, 6.5, "people tested", "", "", "", "", "", "", 
  "", "", "", 72.69, 2.73523621*^8, 145.725, 29.3, 5.319, 3.053, 11188.744, 
  5.7, 342.864, 6.32, 2.8, 76.1, 64.204, 1.04, 71.72, 0.718}, 
 {"IDN", "Asia", "Indonesia", "2020-10-02", 295499., 4317., 4093.429, 10972., 
  116., 107.714, 1080.342, 15.783, 14.966, 40.114, 0.424, 0.394, 1.01, "", 
  "", "", "", "", "", "", "", 26831., 2.050821*^6, 7.498, 0.098, 27150., 
  0.099, 0.151, 6.6, "people tested", "", "", "", "", "", "", "", "", "", 
  72.69, 2.73523621*^8, 145.725, 29.3, 5.319, 3.053, 11188.744, 5.7, 342.864, 
  6.32, 2.8, 76.1, 64.204, 1.04, 71.72, 0.718}, 
 {"IDN", "Asia", "Indonesia", "2020-10-03", 299506., 4007., 4023.857, 11055., 
  83., 106.714, 1094.991, 14.65, 14.711, 40.417, 0.303, 0.39, 1.01, "", "", 
  "", "", "", "", "", "", "", "", "", "", 26754., 0.098, 0.15, 6.6, 
  "people tested", "", "", "", "", "", "", "", "", "", 72.69, 2.73523621*^8, 
  145.725, 29.3, 5.319, 3.053, 11188.744, 5.7, 342.864, 6.32, 2.8, 76.1, 
  64.204, 1.04, 71.72, 0.718}, {"IDN", "Asia", "Indonesia", "2020-10-04", 
  303498., 3992., 4040.714, 11151., 96., 109.286, 1109.586, 14.595, 14.773, 
  40.768, 0.351, 0.4, 1.01, "", "", "", "", "", "", "", "", "", 2.096584*^6, 
  7.665, "", 27051., 0.099, 0.149, 6.7, "people tested", "", "", "", "", "", 
  "", "", "", "", 72.69, 2.73523621*^8, 145.725, 29.3, 5.319, 3.053, 
  11188.744, 5.7, 342.864, 6.32, 2.8, 76.1, 64.204, 1.04, 71.72, 0.718}, 
 {"IDN", "Asia", "Indonesia", "2020-10-05", 307120., 3622., 4056.857, 11253., 
  102., 111.429, 1122.828, 13.242, 14.832, 41.141, 0.373, 0.407, 1.02, "", 
  "", "", "", "", "", "", "", 22771., 2.119355*^6, 7.748, 0.083, 26356., 
  0.096, 0.154, 6.5, "people tested", "", "", "", "", "", "", "", "", "", 
  72.69, 2.73523621*^8, 145.725, 29.3, 5.319, 3.053, 11188.744, 5.7, 342.864, 
  6.32, 2.8, 76.1, 64.204, 1.04, 71.72, 0.718}, 
 {"IDN", "Asia", "Indonesia", "2020-10-06", 311176., 4056., 4064.571, 11374., 
  121., 110.429, 1137.657, 14.829, 14.86, 41.583, 0.442, 0.404, 1.02, "", "", 
  "", "", "", "", "", "", 26153., 2.145508*^6, 7.844, 0.096, 26108., 0.095, 
  0.156, 6.4, "people tested", "", "", "", "", "", "", "", "", "", 72.69, 
  2.73523621*^8, 145.725, 29.3, 5.319, 3.053, 11188.744, 5.7, 342.864, 6.32, 
  2.8, 76.1, 64.204, 1.04, 71.72, 0.718}, {"IDN", "Asia", "Indonesia", 
  "2020-10-07", 315714., 4538., 4100.857, 11472., 98., 104.571, 1154.248, 
  16.591, 14.993, 41.942, 0.358, 0.382, 1.02, "", "", "", "", "", "", "", "", 
  32167., 2.177675*^6, 7.962, 0.118, 26283., 0.096, 0.156, 6.4, 
  "people tested", "", "", "", "", "", "", "", "", "", 72.69, 2.73523621*^8, 
  145.725, 29.3, 5.319, 3.053, 11188.744, 5.7, 342.864, 6.32, 2.8, 76.1, 
  64.204, 1.04, 71.72, 0.718}, {"IDN", "Asia", "Indonesia", "2020-10-08", 
  320564., 4850., 4197.429, 11580., 108., 103.429, 1171.979, 17.732, 15.346, 
  42.336, 0.395, 0.378, 1.02, "", "", "", "", "", "", "", "", 32901., 
  2.210576*^6, 8.082, 0.12, 26655., 0.097, 0.157, 6.4, "people tested", "", 
  "", "", "", "", "", "", "", "", 72.69, 2.73523621*^8, 145.725, 29.3, 5.319, 
  3.053, 11188.744, 5.7, 342.864, 6.32, 2.8, 76.1, 64.204, 1.04, 71.72, 
  0.718}, {"IDN", "Asia", "Indonesia", "2020-10-09", 324658., 4094., 
  4165.571, 11677., 97., 100.714, 1186.947, 14.968, 15.229, 42.691, 0.355, 
  0.368, 1.01, "", "", "", "", "", "", "", "", 39118., 2.249694*^6, 8.225, 
  0.143, 28410., 0.104, 0.147, 6.8, "people tested", "", "", "", "", "", "", 
  "", "", "", 72.69, 2.73523621*^8, 145.725, 29.3, 5.319, 3.053, 11188.744, 
  5.7, 342.864, 6.32, 2.8, 76.1, 64.204, 1.04, 71.72, 0.718}, 
 {"IDN", "Asia", "Indonesia", "2020-10-10", 328952., 4294., 4206.571, 11765., 
  88., 101.429, 1202.646, 15.699, 15.379, 43.013, 0.322, 0.371, 1.01, "", "", 
  "", "", "", "", "", "", 33675., 2.283369*^6, 8.348, 0.123, 29952., 0.11, 
  0.14, 7.1, "people tested", "", "", "", "", "", "", "", "", "", 72.69, 
  2.73523621*^8, 145.725, 29.3, 5.319, 3.053, 11188.744, 5.7, 342.864, 6.32, 
  2.8, 76.1, 64.204, 1.04, 71.72, 0.718}, {"IDN", "Asia", "Indonesia", 
  "2020-10-11", 333449., 4497., 4278.714, 11844., 79., 99., 1219.087, 16.441, 
  15.643, 43.302, 0.289, 0.362, 1.01, "", "", "", "", "", "", "", "", 22163., 
  2.305532*^6, 8.429, 0.081, 29850., 0.109, 0.143, 7., "people tested", "", 
  "", "", "", "", "", "", "", "", 72.69, 2.73523621*^8, 145.725, 29.3, 5.319, 
  3.053, 11188.744, 5.7, 342.864, 6.32, 2.8, 76.1, 64.204, 1.04, 71.72, 
  0.718}, {"IDN", "Asia", "Indonesia", "2020-10-12", 336716., 3267., 4228., 
  11935., 91., 97.429, 1231.031, 11.944, 15.458, 43.634, 0.333, 0.356, 1., 
  "", "", "", "", "", "", "", "", 33018., 2.33855*^6, 8.55, 0.121, 31314., 
  0.114, 0.135, 7.4, "people tested", "", "", "", "", "", "", "", "", "", 
  50.46, 2.73523621*^8, 145.725, 29.3, 5.319, 3.053, 11188.744, 5.7, 342.864, 
  6.32, 2.8, 76.1, 64.204, 1.04, 71.72, 0.718}, 
 {"IDN", "Asia", "Indonesia", "2020-10-13", 340622., 3906., 4206.571, 12027., 
  92., 93.286, 1245.311, 14.28, 15.379, 43.971, 0.336, 0.341, 0.99, "", "", 
  "", "", "", "", "", "", 40012., 2.378562*^6, 8.696, 0.146, 33293., 0.122, 
  0.126, 7.9, "people tested", "", "", "", "", "", "", "", "", "", 50.46, 
  2.73523621*^8, 145.725, 29.3, 5.319, 3.053, 11188.744, 5.7, 342.864, 6.32, 
  2.8, 76.1, 64.204, 1.04, 71.72, 0.718}, {"IDN", "Asia", "Indonesia", 
  "2020-10-14", 344749., 4127., 4147.857, 12156., 129., 97.714, 1260.399, 
  15.088, 15.165, 44.442, 0.472, 0.357, 0.99, "", "", "", "", "", "", "", "", 
  37044., 2.415606*^6, 8.831, 0.135, 33990., 0.124, 0.122, 8.2, 
  "people tested", "", "", "", "", "", "", "", "", "", 50.46, 2.73523621*^8, 
  145.725, 29.3, 5.319, 3.053, 11188.744, 5.7, 342.864, 6.32, 2.8, 76.1, 
  64.204, 1.04, 71.72, 0.718}, {"IDN", "Asia", "Indonesia", "2020-10-15", 
  349160., 4411., 4085.143, 12268., 112., 98.286, 1276.526, 16.127, 14.935, 
  44.852, 0.409, 0.359, 0.99, "", "", "", "", "", "", "", "", 34119., 
  2.449725*^6, 8.956, 0.125, 34164., 0.125, 0.12, 8.4, "people tested", "", 
  "", "", "", "", "", "", "", "", 50.46, 2.73523621*^8, 145.725, 29.3, 5.319, 
  3.053, 11188.744, 5.7, 342.864, 6.32, 2.8, 76.1, 64.204, 1.04, 71.72, 
  0.718}, {"IDN", "Asia", "Indonesia", "2020-10-16", 353461., 4301., 
  4114.714, 12347., 79., 95.714, 1292.25, 15.724, 15.043, 45.141, 0.289, 
  0.35, 0.99, "", "", "", "", "", "", "", "", 30197., 2.479922*^6, 9.067, 
  0.11, 32890., 0.12, 0.125, 8., "people tested", "", "", "", "", "", "", "", 
  "", "", 50.46, 2.73523621*^8, 145.725, 29.3, 5.319, 3.053, 11188.744, 5.7, 
  342.864, 6.32, 2.8, 76.1, 64.204, 1.04, 71.72, 0.718}, 
 {"IDN", "Asia", "Indonesia", "2020-10-17", 357762., 4301., 4115.714, 12431., 
  84., 95.143, 1307.975, 15.724, 15.047, 45.448, 0.307, 0.348, 0.99, "", "", 
  "", "", "", "", "", "", 25976., 2.505898*^6, 9.162, 0.095, 31790., 0.116, 
  0.129, 7.7, "people tested", "", "", "", "", "", "", "", "", "", 50.46, 
  2.73523621*^8, 145.725, 29.3, 5.319, 3.053, 11188.744, 5.7, 342.864, 6.32, 
  2.8, 76.1, 64.204, 1.04, 71.72, 0.718}, {"IDN", "Asia", "Indonesia", 
  "2020-10-18", 361867., 4105., 4059.714, 12511., 80., 95.286, 1322.983, 
  15.008, 14.842, 45.74, 0.292, 0.348, 0.98, "", "", "", "", "", "", "", "", 
  22421., 2.528319*^6, 9.244, 0.082, 31827., 0.116, 0.128, 7.8, 
  "people tested", "", "", "", "", "", "", "", "", "", 50.46, 2.73523621*^8, 
  145.725, 29.3, 5.319, 3.053, 11188.744, 5.7, 342.864, 6.32, 2.8, 76.1, 
  64.204, 1.04, 71.72, 0.718}, {"IDN", "Asia", "Indonesia", "2020-10-19", 
  365240., 3373., 4074.857, 12617., 106., 97.429, 1335.314, 12.332, 14.898, 
  46.128, 0.388, 0.356, 0.98, "", "", "", "", "", "", "", "", 25202., 
  2.553521*^6, 9.336, 0.092, 30710., 0.112, 0.133, 7.5, "people tested", "", 
  "", "", "", "", "", "", "", "", 50.46, 2.73523621*^8, 145.725, 29.3, 5.319, 
  3.053, 11188.744, 5.7, 342.864, 6.32, 2.8, 76.1, 64.204, 1.04, 71.72, 
  0.718}, {"IDN", "Asia", "Indonesia", "2020-10-20", 368842., 3602., 
  4031.429, 12734., 117., 101., 1348.483, 13.169, 14.739, 46.555, 0.428, 
  0.369, 0.98, "", "", "", "", "", "", "", "", 29564., 2.583085*^6, 9.444, 
  0.108, 29218., 0.107, 0.138, 7.2, "people tested", "", "", "", "", "", "", 
  "", "", "", 50.46, 2.73523621*^8, 145.725, 29.3, 5.319, 3.053, 11188.744, 
  5.7, 342.864, 6.32, 2.8, 76.1, 64.204, 1.04, 71.72, 0.718}, 
 {"IDN", "Asia", "Indonesia", "2020-10-21", 373109., 4267., 4051.429, 12857., 
  123., 100.143, 1364.083, 15.6, 14.812, 47.005, 0.45, 0.366, 0.98, "", "", 
  "", "", "", "", "", "", 30597., 2.613682*^6, 9.556, 0.112, 28297., 0.103, 
  0.143, 7., "people tested", "", "", "", "", "", "", "", "", "", 50.46, 
  2.73523621*^8, 145.725, 29.3, 5.319, 3.053, 11188.744, 5.7, 342.864, 6.32, 
  2.8, 76.1, 64.204, 1.04, 71.72, 0.718}, {"IDN", "Asia", "Indonesia", 
  "2020-10-22", 377541., 4432., 4054.429, 12959., 102., 98.714, 1380.287, 
  16.203, 14.823, 47.378, 0.373, 0.361, 0.97, "", "", "", "", "", "", "", "", 
  33412., 2.647094*^6, 9.678, 0.122, 28196., 0.103, 0.144, 7., 
  "people tested", "", "", "", "", "", "", "", "", "", 50.46, 2.73523621*^8, 
  145.725, 29.3, 5.319, 3.053, 11188.744, 5.7, 342.864, 6.32, 2.8, 76.1, 
  64.204, 1.04, 71.72, 0.718}, {"IDN", "Asia", "Indonesia", "2020-10-23", 
  381910., 4369., 4064.143, 13077., 118., 104.286, 1396.26, 15.973, 14.858, 
  47.809, 0.431, 0.381, 0.97, "", "", "", "", "", "", "", "", 32680., 
  2.679774*^6, 9.797, 0.119, 28550., 0.104, 0.142, 7., "people tested", "", 
  "", "", "", "", "", "", "", "", 50.46, 2.73523621*^8, 145.725, 29.3, 5.319, 
  3.053, 11188.744, 5.7, 342.864, 6.32, 2.8, 76.1, 64.204, 1.04, 71.72, 
  0.718}, {"IDN", "Asia", "Indonesia", "2020-10-24", 385980., 4070., 
  4031.143, 13205., 128., 110.571, 1411.14, 14.88, 14.738, 48.277, 0.468, 
  0.404, 0.96, "", "", "", "", "", "", "", "", "", "", "", "", 27087., 0.099, 
  0.149, 6.7, "people tested", "", "", "", "", "", "", "", "", "", 50.46, 
  2.73523621*^8, 145.725, 29.3, 5.319, 3.053, 11188.744, 5.7, 342.864, 6.32, 
  2.8, 76.1, 64.204, 1.04, 71.72, 0.718}, {"IDN", "Asia", "Indonesia", 
  "2020-10-25", 389712., 3732., 3977.857, 13299., 94., 112.571, 1424.784, 
  13.644, 14.543, 48.621, 0.344, 0.412, 0.95, "", "", "", "", "", "", "", "", 
  "", 2.711239*^6, 9.912, "", 26131., 0.096, 0.152, 6.6, "people tested", "", 
  "", "", "", "", "", "", "", "", 50.46, 2.73523621*^8, 145.725, 29.3, 5.319, 
  3.053, 11188.744, 5.7, 342.864, 6.32, 2.8, 76.1, 64.204, 1.04, 71.72, 
  0.718}, {"IDN", "Asia", "Indonesia", "2020-10-26", 392934., 3222., 
  3956.286, 13411., 112., 113.429, 1436.563, 11.78, 14.464, 49.031, 0.409, 
  0.415, 0.94, "", "", "", "", "", "", "", "", 18992., 2.730231*^6, 9.982, 
  0.069, 25244., 0.092, 0.157, 6.4, "people tested", "", "", "", "", "", "", 
  "", "", "", 50.46, 2.73523621*^8, 145.725, 29.3, 5.319, 3.053, 11188.744, 
  5.7, 342.864, 6.32, 2.8, 76.1, 64.204, 1.04, 71.72, 0.718}, 
 {"IDN", "Asia", "Indonesia", "2020-10-27", 396454., 3520., 3944.571, 13512., 
  101., 111.143, 1449.432, 12.869, 14.421, 49.4, 0.369, 0.406, 0.93, "", "", 
  "", "", "", "", "", "", 47738., 2.777969*^6, 10.156, 0.175, 27841., 0.102, 
  0.142, 7.1, "people tested", "", "", "", "", "", "", "", "", "", 50.46, 
  2.73523621*^8, 145.725, 29.3, 5.319, 3.053, 11188.744, 5.7, 342.864, 6.32, 
  2.8, 76.1, 64.204, 1.04, 71.72, 0.718}, {"IDN", "Asia", "Indonesia", 
  "2020-10-28", 400483., 4029., 3910.571, 13612., 100., 107.857, 1464.162, 
  14.73, 14.297, 49.765, 0.366, 0.394, 0.92, "", "", "", "", "", "", "", "", 
  27344., 2.805313*^6, 10.256, 0.1, 27376., 0.1, 0.143, 7., "people tested", 
  "", "", "", "", "", "", "", "", "", 50.46, 2.73523621*^8, 145.725, 29.3, 
  5.319, 3.053, 11188.744, 5.7, 342.864, 6.32, 2.8, 76.1, 64.204, 1.04, 
  71.72, 0.718}, {"IDN", "Asia", "Indonesia", "2020-10-29", 404048., 3565., 
  3786.714, 13701., 89., 106., 1477.196, 13.034, 13.844, 50.091, 0.325, 
  0.388, 0.9, "", "", "", "", "", "", "", "", 25393., 2.830706*^6, 10.349, 
  0.093, 26230., 0.096, 0.144, 6.9, "people tested", "", "", "", "", "", "", 
  "", "", "", 50.46, 2.73523621*^8, 145.725, 29.3, 5.319, 3.053, 11188.744, 
  5.7, 342.864, 6.32, 2.8, 76.1, 64.204, 1.04, 71.72, 0.718}, 
 {"IDN", "Asia", "Indonesia", "2020-10-30", 406945., 2897., 3576.429, 13782., 
  81., 100.714, 1487.787, 10.591, 13.075, 50.387, 0.296, 0.368, 0.89, "", "", 
  "", "", "", "", "", "", 23278., 2.853984*^6, 10.434, 0.085, 24887., 0.091, 
  0.144, 7., "people tested", "", "", "", "", "", "", "", "", "", 50.46, 
  2.73523621*^8, 145.725, 29.3, 5.319, 3.053, 11188.744, 5.7, 342.864, 6.32, 
  2.8, 76.1, 64.204, 1.04, 71.72, 0.718}, {"IDN", "Asia", "Indonesia", 
  "2020-10-31", 410088., 3143., 3444., 13869., 87., 94.857, 1499.278, 11.491, 
  12.591, 50.705, 0.318, 0.347, 0.89, "", "", "", "", "", "", "", "", 27459., 
  2.881443*^6, 10.535, 0.1, 26562., 0.097, 0.13, 7.7, "people tested", "", 
  "", "", "", "", "", "", "", "", 50.46, 2.73523621*^8, 145.725, 29.3, 5.319, 
  3.053, 11188.744, 5.7, 342.864, 6.32, 2.8, 76.1, 64.204, 1.04, 71.72, 
  0.718}, {"IDN", "Asia", "Indonesia", "2020-11-01", 412784., 2696., 3296., 
  13943., 74., 92., 1509.135, 9.857, 12.05, 50.975, 0.271, 0.336, 0.91, "", 
  "", "", "", "", "", "", "", 17971., 2.899414*^6, 10.6, 0.066, 26882., 
  0.098, 0.123, 8.2, "people tested", "", "", "", "", "", "", "", "", "", 
  50.46, 2.73523621*^8, 145.725, 29.3, 5.319, 3.053, 11188.744, 5.7, 342.864, 
  6.32, 2.8, 76.1, 64.204, 1.04, 71.72, 0.718}, 
 {"IDN", "Asia", "Indonesia", "2020-11-02", 415402., 2618., 3209.714, 14044., 
  101., 90.429, 1518.706, 9.571, 11.735, 51.345, 0.369, 0.331, 0.93, "", "", 
  "", "", "", "", "", "", 20146., 2.91956*^6, 10.674, 0.074, 27047., 0.099, 
  0.119, 8.4, "people tested", "", "", "", "", "", "", "", "", "", 50.46, 
  2.73523621*^8, 145.725, 29.3, 5.319, 3.053, 11188.744, 5.7, 342.864, 6.32, 
  2.8, 76.1, 64.204, 1.04, 71.72, 0.718}, {"IDN", "Asia", "Indonesia", 
  "2020-11-03", 418375., 2973., 3131.571, 14146., 102., 90.571, 1529.575, 
  10.869, 11.449, 51.718, 0.373, 0.331, 0.96, "", "", "", "", "", "", "", "", 
  22218., 2.941778*^6, 10.755, 0.081, 23401., 0.086, 0.134, 7.5, 
  "people tested", "", "", "", "", "", "", "", "", "", 50.46, 2.73523621*^8, 
  145.725, 29.3, 5.319, 3.053, 11188.744, 5.7, 342.864, 6.32, 2.8, 76.1, 
  64.204, 1.04, 71.72, 0.718}, {"IDN", "Asia", "Indonesia", "2020-11-04", 
  421731., 3356., 3035.429, 14259., 113., 92.429, 1541.845, 12.27, 11.098, 
  52.131, 0.413, 0.338, 0.98, "", "", "", "", "", "", "", "", 28105., 
  2.969883*^6, 10.858, 0.103, 23510., 0.086, 0.129, 7.7, "people tested", "", 
  "", "", "", "", "", "", "", "", 50.46, 2.73523621*^8, 145.725, 29.3, 5.319, 
  3.053, 11188.744, 5.7, 342.864, 6.32, 2.8, 76.1, 64.204, 1.04, 71.72, 
  0.718}, {"IDN", "Asia", "Indonesia", "2020-11-05", 425796., 4065., 
  3106.857, 14348., 89., 92.429, 1556.707, 14.862, 11.359, 52.456, 0.325, 
  0.338, 1.01, "", "", "", "", "", "", "", "", 31306., 3.001189*^6, 10.972, 
  0.114, 24355., 0.089, 0.128, 7.8, "people tested", "", "", "", "", "", "", 
  "", "", "", 50.46, 2.73523621*^8, 145.725, 29.3, 5.319, 3.053, 11188.744, 
  5.7, 342.864, 6.32, 2.8, 76.1, 64.204, 1.04, 71.72, 0.718}, 
 {"IDN", "Asia", "Indonesia", "2020-11-06", 429574., 3778., 3232.714, 14442., 
  94., 94.286, 1570.519, 13.812, 11.819, 52.8, 0.344, 0.345, 1.03, "", "", 
  "", "", "", "", "", "", 29472., 3.030661*^6, 11.08, 0.108, 25240., 0.092, 
  0.128, 7.8, "people tested", "", "", "", "", "", "", "", "", "", 50.46, 
  2.73523621*^8, 145.725, 29.3, 5.319, 3.053, 11188.744, 5.7, 342.864, 6.32, 
  2.8, 76.1, 64.204, 1.04, 71.72, 0.718}, {"IDN", "Asia", "Indonesia", 
  "2020-11-07", 433836., 4262., 3392.571, 14540., 98., 95.857, 1586.101, 
  15.582, 12.403, 53.158, 0.358, 0.35, 1.05, "", "", "", "", "", "", "", "", 
  29116., 3.059777*^6, 11.187, 0.106, 25476., 0.093, 0.133, 7.5, 
  "people tested", "", "", "", "", "", "", "", "", "", 50.46, 2.73523621*^8, 
  145.725, 29.3, 5.319, 3.053, 11188.744, 5.7, 342.864, 6.32, 2.8, 76.1, 
  64.204, 1.04, 71.72, 0.718}, {"IDN", "Asia", "Indonesia", "2020-11-08", 
  437716., 3880., 3561.714, 14614., 74., 95.857, 1600.286, 14.185, 13.022, 
  53.429, 0.271, 0.35, 1.06, "", "", "", "", "", "", "", "", 20941., 
  3.080718*^6, 11.263, 0.077, 25901., 0.095, 0.138, 7.3, "people tested", "", 
  "", "", "", "", "", "", "", "", 50.46, 2.73523621*^8, 145.725, 29.3, 5.319, 
  3.053, 11188.744, 5.7, 342.864, 6.32, 2.8, 76.1, 64.204, 1.04, 71.72, 
  0.718}, {"IDN", "Asia", "Indonesia", "2020-11-09", 440569., 2853., 
  3595.286, 14689., 75., 92.143, 1610.716, 10.431, 13.144, 53.703, 0.274, 
  0.337, 1.07, "", "", "", "", "", "", "", "", 24747., 3.105465*^6, 11.354, 
  0.09, 26558., 0.097, 0.135, 7.4, "people tested", "", "", "", "", "", "", 
  "", "", "", 50.46, 2.73523621*^8, 145.725, 29.3, 5.319, 3.053, 11188.744, 
  5.7, 342.864, 6.32, 2.8, 76.1, 64.204, 1.04, 71.72, 0.718}, 
 {"IDN", "Asia", "Indonesia", "2020-11-10", 444348., 3779., 3710.429, 14761., 
  72., 87.857, 1624.532, 13.816, 13.565, 53.966, 0.263, 0.321, 1.08, "", "", 
  "", "", "", "", "", "", 32020., 3.137485*^6, 11.471, 0.117, 27958., 0.102, 
  0.133, 7.5, "people tested", "", "", "", "", "", "", "", "", "", 50.46, 
  2.73523621*^8, 145.725, 29.3, 5.319, 3.053, 11188.744, 5.7, 342.864, 6.32, 
  2.8, 76.1, 64.204, 1.04, 71.72, 0.718}, {"IDN", "Asia", "Indonesia", 
  "2020-11-11", 448118., 3770., 3769.571, 14836., 75., 82.429, 1638.316, 
  13.783, 13.782, 54.24, 0.274, 0.301, 1.09, "", "", "", "", "", "", "", "", 
  37611., 3.175096*^6, 11.608, 0.138, 29316., 0.107, 0.129, 7.8, 
  "people tested", "", "", "", "", "", "", "", "", "", 50.46, 2.73523621*^8, 
  145.725, 29.3, 5.319, 3.053, 11188.744, 5.7, 342.864, 6.32, 2.8, 76.1, 
  64.204, 1.04, 71.72, 0.718}, {"IDN", "Asia", "Indonesia", "2020-11-12", 
  452291., 4173., 3785., 14933., 97., 83.571, 1653.572, 15.256, 13.838, 
  54.595, 0.355, 0.306, 1.11, "", "", "", "", "", "", "", "", 36496., 
  3.211592*^6, 11.742, 0.133, 30058., 0.11, 0.126, 7.9, "people tested", "", 
  "", "", "", "", "", "", "", "", 50.46, 2.73523621*^8, 145.725, 29.3, 5.319, 
  3.053, 11188.744, 5.7, 342.864, 6.32, 2.8, 76.1, 64.204, 1.04, 71.72, 
  0.718}, {"IDN", "Asia", "Indonesia", "2020-11-13", 457735., 5444., 4023., 
  15037., 104., 85., 1673.475, 19.903, 14.708, 54.975, 0.38, 0.311, 1.12, "", 
  "", "", "", "", "", "", "", 37892., 3.249484*^6, 11.88, 0.139, 31260., 
  0.114, 0.129, 7.8, "people tested", "", "", "", "", "", "", "", "", "", 
  50.46, 2.73523621*^8, 145.725, 29.3, 5.319, 3.053, 11188.744, 5.7, 342.864, 
  6.32, 2.8, 76.1, 64.204, 1.04, 71.72, 0.718}, 
 {"IDN", "Asia", "Indonesia", "2020-11-14", 463007., 5272., 4167.286, 15148., 
  111., 86.857, 1692.75, 19.274, 15.236, 55.381, 0.406, 0.318, 1.12, "", "", 
  "", "", "", "", "", "", "", "", "", "", 29866., 0.109, 0.14, 7.2, 
  "people tested", "", "", "", "", "", "", "", "", "", 50.46, 2.73523621*^8, 
  145.725, 29.3, 5.319, 3.053, 11188.744, 5.7, 342.864, 6.32, 2.8, 76.1, 
  64.204, 1.04, 71.72, 0.718}, {"IDN", "Asia", "Indonesia", "2020-11-15", 
  467113., 4106., 4199.571, 15211., 63., 85.286, 1707.761, 15.012, 15.354, 
  55.611, 0.23, 0.312, 1.1, "", "", "", "", "", "", "", "", "", 3.288194*^6, 
  12.022, "", 29639., 0.108, 0.142, 7.1, "people tested", "", "", "", "", "", 
  "", "", "", "", 50.46, 2.73523621*^8, 145.725, 29.3, 5.319, 3.053, 
  11188.744, 5.7, 342.864, 6.32, 2.8, 76.1, 64.204, 1.04, 71.72, 0.718}, 
 {"IDN", "Asia", "Indonesia", "2020-11-16", 470648., 3535., 4297., 15296., 
  85., 86.714, 1720.685, 12.924, 15.71, 55.922, 0.311, 0.317, 1.09, "", "", 
  "", "", "", "", "", "", 25396., 3.31359*^6, 12.114, 0.093, 29732., 0.109, 
  0.145, 6.9, "people tested", "", "", "", "", "", "", "", "", "", 50.46, 
  2.73523621*^8, 145.725, 29.3, 5.319, 3.053, 11188.744, 5.7, 342.864, 6.32, 
  2.8, 76.1, 64.204, 1.04, 71.72, 0.718}, {"IDN", "Asia", "Indonesia", 
  "2020-11-17", 474455., 3807., 4301., 15393., 97., 90.286, 1734.603, 13.918, 
  15.724, 56.277, 0.355, 0.33, 1.09, "", "", "", "", "", "", "", "", 27570., 
  3.34116*^6, 12.215, 0.101, 29096., 0.106, 0.148, 6.8, "people tested", "", 
  "", "", "", "", "", "", "", "", 50.46, 2.73523621*^8, 145.725, 29.3, 5.319, 
  3.053, 11188.744, 5.7, 342.864, 6.32, 2.8, 76.1, 64.204, 1.04, 71.72, 
  0.718}, {"IDN", "Asia", "Indonesia", "2020-11-18", 478720., 4265., 
  4371.714, 15503., 110., 95.286, 1750.196, 15.593, 15.983, 56.679, 0.402, 
  0.348, 1.08, "", "", "", "", "", "", "", "", 74453., 3.415613*^6, 12.487, 
  0.272, 34360., 0.126, 0.127, 7.9, "people tested", "", "", "", "", "", "", 
  "", "", "", 50.46, 2.73523621*^8, 145.725, 29.3, 5.319, 3.053, 11188.744, 
  5.7, 342.864, 6.32, 2.8, 76.1, 64.204, 1.04, 71.72, 0.718}, 
 {"IDN", "Asia", "Indonesia", "2020-11-19", 483518., 4798., 4461., 15600., 
  97., 95.286, 1767.738, 17.541, 16.309, 57.033, 0.355, 0.348, 1.09, "", "", 
  "", "", "", "", "", "", 41222., 3.456835*^6, 12.638, 0.151, 35035., 0.128, 
  0.127, 7.9, "people tested", "", "", "", "", "", "", "", "", "", 64.35, 
  2.73523621*^8, 145.725, 29.3, 5.319, 3.053, 11188.744, 5.7, 342.864, 6.32, 
  2.8, 76.1, 64.204, 1.04, 71.72, 0.718}, {"IDN", "Asia", "Indonesia", 
  "2020-11-20", 488310., 4792., 4367.857, 15678., 78., 91.571, 1785.257, 
  17.52, 15.969, 57.319, 0.285, 0.335, 1.09, "", "", "", "", "", "", "", "", 
  39204., 3.496039*^6, 12.781, 0.143, 35222., 0.129, 0.124, 8.1, 
  "people tested", "", "", "", "", "", "", "", "", "", 64.35, 2.73523621*^8, 
  145.725, 29.3, 5.319, 3.053, 11188.744, 5.7, 342.864, 6.32, 2.8, 76.1, 
  64.204, 1.04, 71.72, 0.718}, {"IDN", "Asia", "Indonesia", "2020-11-21", 
  493308., 4998., 4328.714, 15774., 96., 89.429, 1803.53, 18.273, 15.826, 
  57.67, 0.351, 0.327, 1.1, "", "", "", "", "", "", "", "", 30568., 
  3.526607*^6, 12.893, 0.112, 36824., 0.135, 0.118, 8.5, "people tested", "", 
  "", "", "", "", "", "", "", "", 64.35, 2.73523621*^8, 145.725, 29.3, 5.319, 
  3.053, 11188.744, 5.7, 342.864, 6.32, 2.8, 76.1, 64.204, 1.04, 71.72, 
  0.718}, {"IDN", "Asia", "Indonesia", "2020-11-22", 497668., 4360., 4365., 
  15884., 110., 96.143, 1819.47, 15.94, 15.958, 58.072, 0.402, 0.351, 1.1, 
  "", "", "", "", "", "", "", "", 26535., 3.553142*^6, 12.99, 0.097, 37850., 
  0.138, 0.115, 8.7, "people tested", "", "", "", "", "", "", "", "", "", 
  64.35, 2.73523621*^8, 145.725, 29.3, 5.319, 3.053, 11188.744, 5.7, 342.864, 
  6.32, 2.8, 76.1, 64.204, 1.04, 71.72, 0.718}, 
 {"IDN", "Asia", "Indonesia", "2020-11-23", 502110., 4442., 4494.571, 16002., 
  118., 100.857, 1835.71, 16.24, 16.432, 58.503, 0.431, 0.369, 1.11, "", "", 
  "", "", "", "", "", "", 27334., 3.580476*^6, 13.09, 0.1, 38127., 0.139, 
  0.118, 8.5, "people tested", "", "", "", "", "", "", "", "", "", 64.35, 
  2.73523621*^8, 145.725, 29.3, 5.319, 3.053, 11188.744, 5.7, 342.864, 6.32, 
  2.8, 76.1, 64.204, 1.04, 71.72, 0.718}, {"IDN", "Asia", "Indonesia", 
  "2020-11-24", 506302., 4192., 4549.571, 16111., 109., 102.571, 1851.036, 
  15.326, 16.633, 58.902, 0.399, 0.375, 1.11, "", "", "", "", "", "", "", "", 
  27768., 3.608244*^6, 13.192, 0.102, 38155., 0.139, 0.119, 8.4, 
  "people tested", "", "", "", "", "", "", "", "", "", 64.35, 2.73523621*^8, 
  145.725, 29.3, 5.319, 3.053, 11188.744, 5.7, 342.864, 6.32, 2.8, 76.1, 
  64.204, 1.04, 71.72, 0.718}, {"IDN", "Asia", "Indonesia", "2020-11-25", 
  511836., 5534., 4730.857, 16225., 114., 103.143, 1871.268, 20.232, 17.296, 
  59.318, 0.417, 0.377, 1.12, "", "", "", "", "", "", "", "", 43720., 
  3.651964*^6, 13.352, 0.16, 33764., 0.123, 0.14, 7.1, "people tested", "", 
  "", "", "", "", "", "", "", "", 64.35, 2.73523621*^8, 145.725, 29.3, 5.319, 
  3.053, 11188.744, 5.7, 342.864, 6.32, 2.8, 76.1, 64.204, 1.04, 71.72, 
  0.718}, {"IDN", "Asia", "Indonesia", "2020-11-26", 516753., 4917., 
  4747.857, 16352., 127., 107.429, 1889.245, 17.977, 17.358, 59.783, 0.464, 
  0.393, 1.12, "", "", "", "", "", "", "", "", 38162., 3.690126*^6, 13.491, 
  0.14, 33327., 0.122, 0.142, 7., "people tested", "", "", "", "", "", "", 
  "", "", "", 64.35, 2.73523621*^8, 145.725, 29.3, 5.319, 3.053, 11188.744, 
  5.7, 342.864, 6.32, 2.8, 76.1, 64.204, 1.04, 71.72, 0.718}, 
 {"IDN", "Asia", "Indonesia", "2020-11-27", 522581., 5828., 4895.857, 16521., 
  169., 120.429, 1910.552, 21.307, 17.899, 60.401, 0.618, 0.44, 1.13, "", "", 
  "", "", "", "", "", "", 39435., 3.729561*^6, 13.635, 0.144, 33360., 0.122, 
  0.147, 6.8, "people tested", "", "", "", "", "", "", "", "", "", 64.35, 
  2.73523621*^8, 145.725, 29.3, 5.319, 3.053, 11188.744, 5.7, 342.864, 6.32, 
  2.8, 76.1, 64.204, 1.04, 71.72, 0.718}, {"IDN", "Asia", "Indonesia", 
  "2020-11-28", 527999., 5418., 4955.857, 16646., 125., 124.571, 1930.36, 
  19.808, 18.119, 60.858, 0.457, 0.455, 1.14, "", "", "", "", "", "", "", "", 
  37299., 3.76686*^6, 13.772, 0.136, 34322., 0.125, 0.144, 6.9, 
  "people tested", "", "", "", "", "", "", "", "", "", 64.35, 2.73523621*^8, 
  145.725, 29.3, 5.319, 3.053, 11188.744, 5.7, 342.864, 6.32, 2.8, 76.1, 
  64.204, 1.04, 71.72, 0.718}, {"IDN", "Asia", "Indonesia", "2020-11-29", 
  534266., 6267., 5228.286, 16815., 169., 133., 1953.272, 22.912, 19.115, 
  61.475, 0.618, 0.486, 1.14, "", "", "", "", "", "", "", "", 31021., 
  3.797881*^6, 13.885, 0.113, 34963., 0.128, 0.15, 6.7, "people tested", "", 
  "", "", "", "", "", "", "", "", 64.35, 2.73523621*^8, 145.725, 29.3, 5.319, 
  3.053, 11188.744, 5.7, 342.864, 6.32, 2.8, 76.1, 64.204, 1.04, 71.72, 
  0.718}, {"IDN", "Asia", "Indonesia", "2020-11-30", 538883., 4617., 
  5253.286, 16945., 130., 134.714, 1970.152, 16.88, 19.206, 61.951, 0.475, 
  0.493, 1.14, "", "", "", "", "", "", "", "", 29839., 3.82772*^6, 13.994, 
  0.109, 35321., 0.129, 0.149, 6.7, "people tested", "", "", "", "", "", "", 
  "", "", "", 64.35, 2.73523621*^8, 145.725, 29.3, 5.319, 3.053, 11188.744, 
  5.7, 342.864, 6.32, 2.8, 76.1, 64.204, 1.04, 71.72, 0.718}, 
 {"IDN", "Asia", "Indonesia", "2020-12-01", 543975., 5092., 5381.857, 17081., 
  136., 138.571, 1988.768, 18.616, 19.676, 62.448, 0.497, 0.507, 1.14, "", 
  "", "", "", "", "", "", "", 37692., 3.865412*^6, 14.132, 0.138, 36738., 
  0.134, 0.146, 6.8, "people tested", "", "", "", "", "", "", "", "", "", 
  64.35, 2.73523621*^8, 145.725, 29.3, 5.319, 3.053, 11188.744, 5.7, 342.864, 
  6.32, 2.8, 76.1, 64.204, 1.04, 71.72, 0.718}, 
 {"IDN", "Asia", "Indonesia", "2020-12-02", 549508., 5533., 5381.714, 17199., 
  118., 139.143, 2008.997, 20.229, 19.676, 62.879, 0.431, 0.509, 1.14, "", 
  "", "", "", "", "", "", "", 41861., 3.907273*^6, 14.285, 0.153, 36473., 
  0.133, 0.148, 6.8, "people tested", "", "", "", "", "", "", "", "", "", 
  64.35, 2.73523621*^8, 145.725, 29.3, 5.319, 3.053, 11188.744, 5.7, 342.864, 
  6.32, 2.8, 76.1, 64.204, 1.04, 71.72, 0.718}, 
 {"IDN", "Asia", "Indonesia", "2020-12-03", 557877., 8369., 5874.857, 17355., 
  156., 143.286, 2039.594, 30.597, 21.478, 63.45, 0.57, 0.524, 1.14, "", "", 
  "", "", "", "", "", "", "", "", "", "", 35844., 0.131, 0.164, 6.1, 
  "people tested", "", "", "", "", "", "", "", "", "", 64.35, 2.73523621*^8, 
  145.725, 29.3, 5.319, 3.053, 11188.744, 5.7, 342.864, 6.32, 2.8, 76.1, 
  64.204, 1.04, 71.72, 0.718}, {"IDN", "Asia", "Indonesia", "2020-12-04", 
  563680., 5803., 5871.286, 17479., 124., 136.857, 2060.809, 21.216, 21.465, 
  63.903, 0.453, 0.5, 1.12, "", "", "", "", "", "", "", "", "", "", "", "", 
  35034., 0.128, 0.168, 6., "people tested", "", "", "", "", "", "", "", "", 
  "", 64.35, 2.73523621*^8, 145.725, 29.3, 5.319, 3.053, 11188.744, 5.7, 
  342.864, 6.32, 2.8, 76.1, 64.204, 1.04, 71.72, 0.718}, 
 {"IDN", "Asia", "Indonesia", "2020-12-05", 569707., 6027., 5958.286, 17589., 
  110., 134.714, 2082.844, 22.035, 21.783, 64.305, 0.402, 0.493, 1.11, "", 
  "", "", "", "", "", "", "", "", "", "", "", 34528., 0.126, 0.173, 5.8, 
  "people tested", "", "", "", "", "", "", "", "", "", 64.35, 2.73523621*^8, 
  145.725, 29.3, 5.319, 3.053, 11188.744, 5.7, 342.864, 6.32, 2.8, 76.1, 
  64.204, 1.04, 71.72, 0.718}, {"IDN", "Asia", "Indonesia", "2020-12-06", 
  575796., 6089., 5932.857, 17740., 151., 132.143, 2105.105, 22.261, 21.69, 
  64.857, 0.552, 0.483, 1.1, "", "", "", "", "", "", "", "", "", "", "", "", 
  34920., 0.128, 0.17, 5.9, "people tested", "", "", "", "", "", "", "", "", 
  "", 64.35, 2.73523621*^8, 145.725, 29.3, 5.319, 3.053, 11188.744, 5.7, 
  342.864, 6.32, 2.8, 76.1, 64.204, 1.04, 71.72, 0.718}, 
 {"IDN", "Asia", "Indonesia", "2020-12-07", 581550., 5754., 6095.286, 17867., 
  127., 131.714, 2126.142, 21.037, 22.284, 65.322, 0.464, 0.482, 1.09, "", 
  "", "", "", "", "", "", "", "", "", "", "", 35480., 0.13, 0.172, 5.8, 
  "people tested", "", "", "", "", "", "", "", "", "", 58.8, 2.73523621*^8, 
  145.725, 29.3, 5.319, 3.053, 11188.744, 5.7, 342.864, 6.32, 2.8, 76.1, 
  64.204, 1.04, 71.72, 0.718}, {"IDN", "Asia", "Indonesia", "2020-12-08", 
  586842., 5292., 6123.857, 18000., 133., 131.286, 2145.489, 19.348, 22.389, 
  65.808, 0.486, 0.48, 1.07, "", "", "", "", "", "", "", "", "", "", "", "", 
  34919., 0.128, 0.175, 5.7, "people tested", "", "", "", "", "", "", "", "", 
  "", 58.8, 2.73523621*^8, 145.725, 29.3, 5.319, 3.053, 11188.744, 5.7, 
  342.864, 6.32, 2.8, 76.1, 64.204, 1.04, 71.72, 0.718}, 
 {"IDN", "Asia", "Indonesia", "2020-12-09", 592900., 6058., 6198.857, 18171., 
  171., 138.857, 2167.637, 22.148, 22.663, 66.433, 0.625, 0.508, 1.06, "", 
  "", "", "", "", "", "", "", "", 4.143604*^6, 15.149, "", 33762., 0.123, 
  0.184, 5.4, "people tested", "", "", "", "", "", "", "", "", "", 58.8, 
  2.73523621*^8, 145.725, 29.3, 5.319, 3.053, 11188.744, 5.7, 342.864, 6.32, 
  2.8, 76.1, 64.204, 1.04, 71.72, 0.718}, {"IDN", "Asia", "Indonesia", 
  "2020-12-10", 598933., 6033., 5865.143, 18336., 165., 140.143, 2189.694, 
  22.057, 21.443, 67.036, 0.603, 0.512, 1.06, "", "", "", "", "", "", "", "", 
  "", "", "", "", 33097., 0.121, 0.177, 5.6, "people tested", "", "", "", "", 
  "", "", "", "", "", 58.8, 2.73523621*^8, 145.725, 29.3, 5.319, 3.053, 
  11188.744, 5.7, 342.864, 6.32, 2.8, 76.1, 64.204, 1.04, 71.72, 0.718}, 
 {"IDN", "Asia", "Indonesia", "2020-12-11", 605243., 6310., 5937.571, 18511., 
  175., 147.429, 2212.763, 23.069, 21.708, 67.676, 0.64, 0.539, 1.06, "", "", 
  "", "", "", "", "", "", "", "", "", "", 32433., 0.119, 0.183, 5.5, 
  "people tested", "", "", "", "", "", "", "", "", "", 58.8, 2.73523621*^8, 
  145.725, 29.3, 5.319, 3.053, 11188.744, 5.7, 342.864, 6.32, 2.8, 76.1, 
  64.204, 1.04, 71.72, 0.718}, {"IDN", "Asia", "Indonesia", "2020-12-12", 
  611631., 6388., 5989.143, 18653., 142., 152., 2236.118, 23.354, 21.896, 
  68.195, 0.519, 0.556, 1.06, "", "", "", "", "", "", "", "", "", "", "", "", 
  31769., 0.116, 0.189, 5.3, "people tested", "", "", "", "", "", "", "", "", 
  "", 58.8, 2.73523621*^8, 145.725, 29.3, 5.319, 3.053, 11188.744, 5.7, 
  342.864, 6.32, 2.8, 76.1, 64.204, 1.04, 71.72, 0.718}, 
 {"IDN", "Asia", "Indonesia", "2020-12-13", 617820., 6189., 6003.429, 18819., 
  166., 154.143, 2258.745, 22.627, 21.948, 68.802, 0.607, 0.564, 1.07, "", 
  "", "", "", "", "", "", "", "", "", "", "", 31105., 0.114, 0.193, 5.2, 
  "people tested", "", "", "", "", "", "", "", "", "", 58.8, 2.73523621*^8, 
  145.725, 29.3, 5.319, 3.053, 11188.744, 5.7, 342.864, 6.32, 2.8, 76.1, 
  64.204, 1.04, 71.72, 0.718}, {"IDN", "Asia", "Indonesia", "2020-12-14", 
  623309., 5489., 5965.571, 18956., 137., 155.571, 2278.812, 20.068, 21.81, 
  69.303, 0.501, 0.569, 1.07, "", "", "", "", "", "", "", "", "", "", "", "", 
  30441., 0.111, 0.196, 5.1, "people tested", "", "", "", "", "", "", "", "", 
  "", 58.8, 2.73523621*^8, 145.725, 29.3, 5.319, 3.053, 11188.744, 5.7, 
  342.864, 6.32, 2.8, 76.1, 64.204, 1.04, 71.72, 0.718}, 
 {"IDN", "Asia", "Indonesia", "2020-12-15", 629429., 6120., 6083.857, 19111., 
  155., 158.714, 2301.187, 22.375, 22.243, 69.87, 0.567, 0.58, 1.08, "", "", 
  "", "", "", "", "", "", "", "", "", "", 29777., 0.109, 0.204, 4.9, 
  "people tested", "", "", "", "", "", "", "", "", "", 58.8, 2.73523621*^8, 
  145.725, 29.3, 5.319, 3.053, 11188.744, 5.7, 342.864, 6.32, 2.8, 76.1, 
  64.204, 1.04, 71.72, 0.718}, {"IDN", "Asia", "Indonesia", "2020-12-16", 
  636154., 6725., 6179.143, 19248., 137., 153.857, 2325.774, 24.587, 22.591, 
  70.371, 0.501, 0.563, 1.08, "", "", "", "", "", "", "", "", "", 
  4.347393*^6, 15.894, "", 29113., 0.106, 0.212, 4.7, "people tested", "", 
  "", "", "", "", "", "", "", "", 58.8, 2.73523621*^8, 145.725, 29.3, 5.319, 
  3.053, 11188.744, 5.7, 342.864, 6.32, 2.8, 76.1, 64.204, 1.04, 71.72, 
  0.718}, {"IDN", "Asia", "Indonesia", "2020-12-17", 643508., 7354., 
  6367.857, 19390., 142., 150.571, 2352.66, 26.886, 23.281, 70.89, 0.519, 
  0.55, 1.09, "", "", "", "", "", "", "", "", 36592., 4.383985*^6, 16.028, 
  0.134, 30181., 0.11, 0.211, 4.7, "people tested", "", "", "", "", "", "", 
  "", "", "", 58.8, 2.73523621*^8, 145.725, 29.3, 5.319, 3.053, 11188.744, 
  5.7, 342.864, 6.32, 2.8, 76.1, 64.204, 1.04, 71.72, 0.718}, 
 {"IDN", "Asia", "Indonesia", "2020-12-18", 650197., 6689., 6422., 19514., 
  124., 143.286, 2377.115, 24.455, 23.479, 71.343, 0.453, 0.524, 1.09, "", 
  "", "", "", "", "", "", "", 43461., 4.427446*^6, 16.187, 0.159, 32231., 
  0.118, 0.199, 5., "people tested", "", "", "", "", "", "", "", "", "", 
  58.8, 2.73523621*^8, 145.725, 29.3, 5.319, 3.053, 11188.744, 5.7, 342.864, 
  6.32, 2.8, 76.1, 64.204, 1.04, 71.72, 0.718}, 
 {"IDN", "Asia", "Indonesia", "2020-12-19", 657948., 7751., 6616.714, 19659., 
  145., 143.714, 2405.452, 28.338, 24.191, 71.873, 0.53, 0.525, 1.09, "", "", 
  "", "", "", "", "", "", 38514., 4.46596*^6, 16.328, 0.141, 33574., 0.123, 
  0.197, 5.1, "people tested", "", "", "", "", "", "", "", "", "", 58.8, 
  2.73523621*^8, 145.725, 29.3, 5.319, 3.053, 11188.744, 5.7, 342.864, 6.32, 
  2.8, 76.1, 64.204, 1.04, 71.72, 0.718}, {"IDN", "Asia", "Indonesia", 
  "2020-12-20", 664930., 6982., 6730., 19880., 221., 151.571, 2430.978, 
  25.526, 24.605, 72.681, 0.808, 0.554, 1.09, "", "", "", "", "", "", "", "", 
  41914., 4.507874*^6, 16.481, 0.153, 35403., 0.129, 0.19, 5.3, 
  "people tested", "", "", "", "", "", "", "", "", "", 58.8, 2.73523621*^8, 
  145.725, 29.3, 5.319, 3.053, 11188.744, 5.7, 342.864, 6.32, 2.8, 76.1, 
  64.204, 1.04, 71.72, 0.718}, {"IDN", "Asia", "Indonesia", "2020-12-21", 
  671778., 6848., 6924.143, 20085., 205., 161.286, 2456.015, 25.036, 25.315, 
  73.431, 0.749, 0.59, 1.09, "", "", "", "", "", "", "", "", 28837., 
  4.536711*^6, 16.586, 0.105, 35363., 0.129, 0.196, 5.1, "people tested", "", 
  "", "", "", "", "", "", "", "", 64.35, 2.73523621*^8, 145.725, 29.3, 5.319, 
  3.053, 11188.744, 5.7, 342.864, 6.32, 2.8, 76.1, 64.204, 1.04, 71.72, 
  0.718}, {"IDN", "Asia", "Indonesia", "2020-12-22", 678125., 6347., 
  6956.571, 20257., 172., 163.714, 2479.219, 23.205, 25.433, 74.059, 0.629, 
  0.599, 1.07, "", "", "", "", "", "", "", "", 24753., 4.561464*^6, 16.677, 
  0.09, 34741., 0.127, 0.2, 5., "people tested", "", "", "", "", "", "", "", 
  "", "", 64.35, 2.73523621*^8, 145.725, 29.3, 5.319, 3.053, 11188.744, 5.7, 
  342.864, 6.32, 2.8, 76.1, 64.204, 1.04, 71.72, 0.718}, 
 {"IDN", "Asia", "Indonesia", "2020-12-23", 685639., 7514., 7069.286, 20408., 
  151., 165.714, 2506.69, 27.471, 25.845, 74.611, 0.552, 0.606, 1.06, "", "", 
  "", "", "", "", "", "", 30768., 4.592232*^6, 16.789, 0.112, 34977., 0.128, 
  0.202, 4.9, "people tested", "", "", "", "", "", "", "", "", "", 64.35, 
  2.73523621*^8, 145.725, 29.3, 5.319, 3.053, 11188.744, 5.7, 342.864, 6.32, 
  2.8, 76.1, 64.204, 1.04, 71.72, 0.718}, {"IDN", "Asia", "Indonesia", 
  "2020-12-24", 692838., 7199., 7047.143, 20589., 181., 171.286, 2533.01, 
  26.319, 25.764, 75.273, 0.662, 0.626, 1.05, "", "", "", "", "", "", "", "", 
  33554., 4.625786*^6, 16.912, 0.123, 34543., 0.126, 0.204, 4.9, 
  "people tested", "", "", "", "", "", "", "", "", "", 64.35, 2.73523621*^8, 
  145.725, 29.3, 5.319, 3.053, 11188.744, 5.7, 342.864, 6.32, 2.8, 76.1, 
  64.204, 1.04, 71.72, 0.718}, {"IDN", "Asia", "Indonesia", "2020-12-25", 
  700097., 7259., 7128.571, 20847., 258., 190.429, 2559.549, 26.539, 26.062, 
  76.216, 0.943, 0.696, 1.05, "", "", "", "", "", "", "", "", 40082., 
  4.665868*^6, 17.058, 0.147, 34060., 0.125, 0.209, 4.8, "people tested", "", 
  "", "", "", "", "", "", "", "", 64.35, 2.73523621*^8, 145.725, 29.3, 5.319, 
  3.053, 11188.744, 5.7, 342.864, 6.32, 2.8, 76.1, 64.204, 1.04, 71.72, 
  0.718}, {"IDN", "Asia", "Indonesia", "2020-12-26", 706837., 6740., 
  6984.143, 20994., 147., 190.714, 2584.19, 24.641, 25.534, 76.754, 0.537, 
  0.697, 1.05, "", "", "", "", "", "", "", "", 35131., 4.700999*^6, 17.187, 
  0.128, 33577., 0.123, 0.208, 4.8, "people tested", "", "", "", "", "", "", 
  "", "", "", 64.35, 2.73523621*^8, 145.725, 29.3, 5.319, 3.053, 11188.744, 
  5.7, 342.864, 6.32, 2.8, 76.1, 64.204, 1.04, 71.72, 0.718}, 
 {"IDN", "Asia", "Indonesia", "2020-12-27", 713365., 6528., 6919.286, 21237., 
  243., 193.857, 2608.056, 23.866, 25.297, 77.642, 0.888, 0.709, 1.05, "", 
  "", "", "", "", "", "", "", 31232., 4.732231*^6, 17.301, 0.114, 32051., 
  0.117, 0.216, 4.6, "people tested", "", "", "", "", "", "", "", "", "", 
  64.35, 2.73523621*^8, 145.725, 29.3, 5.319, 3.053, 11188.744, 5.7, 342.864, 
  6.32, 2.8, 76.1, 64.204, 1.04, 71.72, 0.718}, 
 {"IDN", "Asia", "Indonesia", "2020-12-28", 719219., 5854., 6777.286, 21452., 
  215., 195.286, 2629.458, 21.402, 24.778, 78.428, 0.786, 0.714, 1.06, "", 
  "", "", "", "", "", "", "", 29425., 4.761656*^6, 17.409, 0.108, 32135., 
  0.117, 0.211, 4.7, "people tested", "", "", "", "", "", "", "", "", "", 
  64.35, 2.73523621*^8, 145.725, 29.3, 5.319, 3.053, 11188.744, 5.7, 342.864, 
  6.32, 2.8, 76.1, 64.204, 1.04, 71.72, 0.718}, 
 {"IDN", "Asia", "Indonesia", "2020-12-29", 727122., 7903., 6999.571, 21703., 
  251., 206.571, 2658.352, 28.893, 25.59, 79.346, 0.918, 0.755, 1.08, "", "", 
  "", "", "", "", "", "", 26630., 4.788286*^6, 17.506, 0.097, 32403., 0.118, 
  0.216, 4.6, "people tested", "", "", "", "", "", "", "", "", "", 64.35, 
  2.73523621*^8, 145.725, 29.3, 5.319, 3.053, 11188.744, 5.7, 342.864, 6.32, 
  2.8, 76.1, 64.204, 1.04, 71.72, 0.718}, {"IDN", "Asia", "Indonesia", 
  "2020-12-30", 735124., 8002., 7069.286, 21944., 241., 219.429, 2687.607, 
  29.255, 25.845, 80.227, 0.881, 0.802, 1.08, "", "", "", "", "", "", "", "", 
  87194., 4.87548*^6, 17.825, 0.319, 40464., 0.148, 0.175, 5.7, 
  "people tested", "", "", "", "", "", "", "", "", "", 64.35, 2.73523621*^8, 
  145.725, 29.3, 5.319, 3.053, 11188.744, 5.7, 342.864, 6.32, 2.8, 76.1, 
  64.204, 1.04, 71.72, 0.718}, {"IDN", "Asia", "Indonesia", "2020-12-31", 
  743198., 8074., 7194.286, 22138., 194., 221.286, 2717.125, 29.518, 26.302, 
  80.936, 0.709, 0.809, 1.07, "", "", "", "", "", "", "", "", 37265., 
  4.912745*^6, 17.961, 0.136, 40994., 0.15, 0.175, 5.7, "people tested", "", 
  "", "", "", "", "", "", "", "", 64.35, 2.73523621*^8, 145.725, 29.3, 5.319, 
  3.053, 11188.744, 5.7, 342.864, 6.32, 2.8, 76.1, 64.204, 1.04, 71.72, 
  0.718}, {"IDN", "Asia", "Indonesia", "2021-01-01", 751270., 8072., 
  7310.429, 22329., 191., 211.714, 2746.637, 29.511, 26.727, 81.635, 0.698, 
  0.774, 1.07, "", "", "", "", "", "", "", "", 27401., 4.940146*^6, 18.061, 
  0.1, 39183., 0.143, 0.187, 5.4, "people tested", "", "", "", "", "", "", 
  "", "", "", 64.35, 2.73523621*^8, 145.725, 29.3, 5.319, 3.053, 11188.744, 
  5.7, 342.864, 6.32, 2.8, 76.1, 64.204, 1.04, 71.72, 0.718}, 
 {"IDN", "Asia", "Indonesia", "2021-01-02", 758473., 7203., 7376.571, 22555., 
  226., 223., 2772.971, 26.334, 26.969, 82.461, 0.826, 0.815, 1.07, "", "", 
  "", "", "", "", "", "", 24379., 4.964525*^6, 18.15, 0.089, 37647., 0.138, 
  0.196, 5.1, "people tested", "", "", "", "", "", "", "", "", "", 64.35, 
  2.73523621*^8, 145.725, 29.3, 5.319, 3.053, 11188.744, 5.7, 342.864, 6.32, 
  2.8, 76.1, 64.204, 1.04, 71.72, 0.718}, {"IDN", "Asia", "Indonesia", 
  "2021-01-03", 765350., 6877., 7426.429, 22734., 179., 213.857, 2798.113, 
  25.142, 27.151, 83.115, 0.654, 0.782, 1.08, "", "", "", "", "", "", "", "", 
  27778., 4.992303*^6, 18.252, 0.102, 37153., 0.136, 0.2, 5., 
  "people tested", "", "", "", "", "", "", "", "", "", 64.35, 2.73523621*^8, 
  145.725, 29.3, 5.319, 3.053, 11188.744, 5.7, 342.864, 6.32, 2.8, 76.1, 
  64.204, 1.04, 71.72, 0.718}, {"IDN", "Asia", "Indonesia", "2021-01-04", 
  772103., 6753., 7554.857, 22911., 177., 208.429, 2822.802, 24.689, 27.62, 
  83.762, 0.647, 0.762, 1.1, "", "", "", "", "", "", "", "", 30671., 
  5.022974*^6, 18.364, 0.112, 37331., 0.136, 0.202, 4.9, "people tested", "", 
  "", "", "", "", "", "", "", "", 64.35, 2.73523621*^8, 145.725, 29.3, 5.319, 
  3.053, 11188.744, 5.7, 342.864, 6.32, 2.8, 76.1, 64.204, 1.04, 71.72, 
  0.718}, {"IDN", "Asia", "Indonesia", "2021-01-05", 779548., 7445., 
  7489.429, 23109., 198., 200.857, 2850.021, 27.219, 27.381, 84.486, 0.724, 
  0.734, 1.12, "", "", "", "", "", "", "", "", 38309., 5.061283*^6, 18.504, 
  0.14, 39000., 0.143, 0.192, 5.2, "people tested", "", "", "", "", "", "", 
  "", "", "", 64.35, 2.73523621*^8, 145.725, 29.3, 5.319, 3.053, 11188.744, 
  5.7, 342.864, 6.32, 2.8, 76.1, 64.204, 1.04, 71.72, 0.718}, 
 {"IDN", "Asia", "Indonesia", "2021-01-06", 788402., 8854., 7611.143, 23296., 
  187., 193.143, 2882.391, 32.37, 27.826, 85.17, 0.684, 0.706, 1.14, "", "", 
  "", "", "", "", "", "", 44734., 5.106017*^6, 18.668, 0.164, 32934., 0.12, 
  0.231, 4.3, "people tested", "", "", "", "", "", "", "", "", "", 64.35, 
  2.73523621*^8, 145.725, 29.3, 5.319, 3.053, 11188.744, 5.7, 342.864, 6.32, 
  2.8, 76.1, 64.204, 1.04, 71.72, 0.718}, {"IDN", "Asia", "Indonesia", 
  "2021-01-07", 797723., 9321., 7789.286, 23520., 224., 197.429, 2916.468, 
  34.077, 28.478, 85.989, 0.819, 0.722, 1.16, "", "", "", "", "", "", "", "", 
  44791., 5.150808*^6, 18.831, 0.164, 34009., 0.124, 0.229, 4.4, 
  "people tested", "", "", "", "", "", "", "", "", "", 64.35, 2.73523621*^8, 
  145.725, 29.3, 5.319, 3.053, 11188.744, 5.7, 342.864, 6.32, 2.8, 76.1, 
  64.204, 1.04, 71.72, 0.718}, {"IDN", "Asia", "Indonesia", "2021-01-08", 
  808340., 10617., 8152.857, 23753., 233., 203.429, 2955.284, 38.816, 29.807, 
  86.841, 0.852, 0.744, 1.17, "", "", "", "", "", "", "", "", 42605., 
  5.193413*^6, 18.987, 0.156, 36181., 0.132, 0.225, 4.4, "people tested", "", 
  "", "", "", "", "", "", "", "", 64.35, 2.73523621*^8, 145.725, 29.3, 5.319, 
  3.053, 11188.744, 5.7, 342.864, 6.32, 2.8, 76.1, 64.204, 1.04, 71.72, 
  0.718}, {"IDN", "Asia", "Indonesia", "2021-01-09", 818386., 10046., 8559., 
  23947., 194., 198.857, 2992.012, 36.728, 31.292, 87.55, 0.709, 0.727, 1.18, 
  "", "", "", "", "", "", "", "", 39508., 5.232921*^6, 19.132, 0.144, 38342., 
  0.14, 0.223, 4.5, "people tested", "", "", "", "", "", "", "", "", "", 
  64.35, 2.73523621*^8, 145.725, 29.3, 5.319, 3.053, 11188.744, 5.7, 342.864, 
  6.32, 2.8, 76.1, 64.204, 1.04, 71.72, 0.718}, 
 {"IDN", "Asia", "Indonesia", "2021-01-10", 828026., 9640., 8953.714, 24129., 
  182., 199.286, 3027.256, 35.244, 32.735, 88.215, 0.665, 0.729, 1.18, "", 
  "", "", "", "", "", "", "", 31743., 5.264664*^6, 19.248, 0.116, 38909., 
  0.142, 0.23, 4.3, "people tested", "", "", "", "", "", "", "", "", "", 
  64.35, 2.73523621*^8, 145.725, 29.3, 5.319, 3.053, 11188.744, 5.7, 342.864, 
  6.32, 2.8, 76.1, 64.204, 1.04, 71.72, 0.718}, 
 {"IDN", "Asia", "Indonesia", "2021-01-11", 836718., 8692., 9230.714, 24343., 
  214., 204.571, 3059.034, 31.778, 33.747, 88.998, 0.782, 0.748, 1.19, "", 
  "", "", "", "", "", "", "", "", "", "", "", 36523., 0.134, 0.253, 4., 
  "people tested", "", "", "", "", "", "", "", "", "", 64.35, 2.73523621*^8, 
  145.725, 29.3, 5.319, 3.053, 11188.744, 5.7, 342.864, 6.32, 2.8, 76.1, 
  64.204, 1.04, 71.72, 0.718}, {"IDN", "Asia", "Indonesia", "2021-01-12", 
  846765., 10047., 9602.429, 24645., 302., 219.429, 3095.766, 36.732, 35.106, 
  90.102, 1.104, 0.802, 1.19, "", "", "", "", "", "", "", "", "", 
  5.292612*^6, 19.35, "", 33047., 0.121, 0.291, 3.4, "people tested", 0., 0., 
  "", "", "", 0., 0., "", "", 64.35, 2.73523621*^8, 145.725, 29.3, 5.319, 
  3.053, 11188.744, 5.7, 342.864, 6.32, 2.8, 76.1, 64.204, 1.04, 71.72, 
  0.718}, {"IDN", "Asia", "Indonesia", "2021-01-13", 858043., 11278., 
  9948.714, 24951., 306., 236.429, 3136.998, 41.232, 36.372, 91.221, 1.119, 
  0.864, 1.19, "", "", "", "", "", "", "", "", 40548., 5.33316*^6, 19.498, 
  0.148, 32449., 0.119, 0.307, 3.3, "people tested", "", "", "", "", 13200., 
  "", "", "", 48., 64.35, 2.73523621*^8, 145.725, 29.3, 5.319, 3.053, 
  11188.744, 5.7, 342.864, 6.32, 2.8, 76.1, 64.204, 1.04, 71.72, 0.718}, 
 {"IDN", "Asia", "Indonesia", "2021-01-14", 869600., 11557., 10268.143, 
  25246., 295., 246.571, 3179.25, 42.252, 37.54, 92.299, 1.079, 0.901, 1.19, 
  "", "", "", "", "", "", "", "", 46977., 5.380137*^6, 19.67, 0.172, 32761., 
  0.12, 0.313, 3.2, "people tested", "", "", "", "", 13200., "", "", "", 48., 
  64.35, 2.73523621*^8, 145.725, 29.3, 5.319, 3.053, 11188.744, 5.7, 342.864, 
  6.32, 2.8, 76.1, 64.204, 1.04, 71.72, 0.718}, 
 {"IDN", "Asia", "Indonesia", "2021-01-15", 882418., 12818., 10582.571, 
  25484., 238., 247.286, 3226.113, 46.862, 38.69, 93.169, 0.87, 0.904, 1.18, 
  "", "", "", "", "", "", "", "", 46097., 5.426234*^6, 19.838, 0.169, 33260., 
  0.122, 0.318, 3.1, "people tested", "", "", "", "", 13200., "", "", "", 
  48., 64.35, 2.73523621*^8, 145.725, 29.3, 5.319, 3.053, 11188.744, 5.7, 
  342.864, 6.32, 2.8, 76.1, 64.204, 1.04, 71.72, 0.718}, 
 {"IDN", "Asia", "Indonesia", "2021-01-16", 896642., 14224., 11179.429, 
  25767., 283., 260., 3278.115, 52.003, 40.872, 94.204, 1.035, 0.951, 1.17, 
  "", "", "", "", "", "", "", "", 49466., 5.4757*^6, 20.019, 0.181, 34683., 
  0.127, 0.322, 3.1, "people tested", "", "", "", "", 13200., "", "", "", 
  48., 64.35, 2.73523621*^8, 145.725, 29.3, 5.319, 3.053, 11188.744, 5.7, 
  342.864, 6.32, 2.8, 76.1, 64.204, 1.04, 71.72, 0.718}, 
 {"IDN", "Asia", "Indonesia", "2021-01-17", 907929., 11287., 11414.714, 
  25987., 220., 265.429, 3319.381, 41.265, 41.732, 95.008, 0.804, 0.97, 1.15, 
  "", "", "", "", "", "", "", "", 79728., 5.555428*^6, 20.311, 0.291, 41538., 
  0.152, 0.275, 3.6, "people tested", "", "", "", "", 13200., "", "", "", 
  48., 64.35, 2.73523621*^8, 145.725, 29.3, 5.319, 3.053, 11188.744, 5.7, 
  342.864, 6.32, 2.8, 76.1, 64.204, 1.04, 71.72, 0.718}, 
 {"IDN", "Asia", "Indonesia", "2021-01-18", 917015., 9086., 11471., 26282., 
  295., 277., 3352.599, 33.218, 41.938, 96.087, 1.079, 1.013, 1.13, "", "", 
  "", "", "", "", "", "", 32381., 5.587809*^6, 20.429, 0.118, 44167., 0.161, 
  0.26, 3.9, "people tested", "", "", "", "", 13200., "", "", "", 48., 64.35, 
  2.73523621*^8, 145.725, 29.3, 5.319, 3.053, 11188.744, 5.7, 342.864, 6.32, 
  2.8, 76.1, 64.204, 1.04, 71.72, 0.718}, {"IDN", "Asia", "Indonesia", 
  "2021-01-19", 927380., 10365., 11516.429, 26590., 308., 277.857, 3390.493, 
  37.894, 42.104, 97.213, 1.126, 1.016, 1.12, "", "", "", "", "", "", "", "", 
  43471., 5.63128*^6, 20.588, 0.159, 48381., 0.177, 0.238, 4.2, 
  "people tested", "", "", "", "", 13200., "", "", "", 48., 64.35, 
  2.73523621*^8, 145.725, 29.3, 5.319, 3.053, 11188.744, 5.7, 342.864, 6.32, 
  2.8, 76.1, 64.204, 1.04, 71.72, 0.718}, {"IDN", "Asia", "Indonesia", 
  "2021-01-20", 939948., 12568., 11700.714, 26857., 267., 272.286, 3436.442, 
  45.948, 42.778, 98.189, 0.976, 0.995, 1.11, "", "", "", "", "", "", "", "", 
  43748., 5.675028*^6, 20.748, 0.16, 48838., 0.179, 0.24, 4.2, 
  "people tested", "", "", "", "", 13200., "", "", "", 48., 64.35, 
  2.73523621*^8, 145.725, 29.3, 5.319, 3.053, 11188.744, 5.7, 342.864, 6.32, 
  2.8, 76.1, 64.204, 1.04, 71.72, 0.718}, {"IDN", "Asia", "Indonesia", 
  "2021-01-21", 951651., 11703., 11721.571, 27203., 346., 279.571, 3479.228, 
  42.786, 42.854, 99.454, 1.265, 1.022, 1.1, "", "", "", "", "", "", "", "", 
  "", "", "", "", 48948., 0.179, 0.239, 4.2, "people tested", "", "", "", "", 
  13200., "", "", "", 48., 64.35, 2.73523621*^8, 145.725, 29.3, 5.319, 3.053, 
  11188.744, 5.7, 342.864, 6.32, 2.8, 76.1, 64.204, 1.04, 71.72, 0.718}, 
 {"IDN", "Asia", "Indonesia", "2021-01-22", 965283., 13632., 11837.857, 
  27453., 250., 281.286, 3529.066, 49.838, 43.279, 100.368, 0.914, 1.028, 
  1.09, "", "", "", "", "", "", "", "", "", 5.770517*^6, 21.097, "", 49183., 
  0.18, 0.241, 4.2, "people tested", 132000., 132000., "", "", 13200., 0.05, 
  0.05, "", 48., 64.35, 2.73523621*^8, 145.725, 29.3, 5.319, 3.053, 
  11188.744, 5.7, 342.864, 6.32, 2.8, 76.1, 64.204, 1.04, 71.72, 0.718}, 
 {"IDN", "Asia", "Indonesia", "2021-01-23", 977474., 12191., 11547.429, 
  27664., 211., 271., 3573.637, 44.57, 42.217, 101.139, 0.771, 0.991, 1.09, 
  "", "", "", "", "", "", "", "", 42987., 5.813504*^6, 21.254, 0.157, 48258., 
  0.176, 0.239, 4.2, "people tested", "", "", "", "", 12546., "", "", "", 
  46., 64.35, 2.73523621*^8, 145.725, 29.3, 5.319, 3.053, 11188.744, 5.7, 
  342.864, 6.32, 2.8, 76.1, 64.204, 1.04, 71.72, 0.718}, 
 {"IDN", "Asia", "Indonesia", "2021-01-24", 989262., 11788., 11619., 27835., 
  171., 264., 3616.733, 43.097, 42.479, 101.765, 0.625, 0.965, 1.08, "", "", 
  "", "", "", "", "", "", 35456., 5.84896*^6, 21.384, 0.13, 41933., 0.153, 
  0.277, 3.6, "people tested", 149242., 149242., "", "", 11892., 0.05, 0.05, 
  "", 43., 64.35, 2.73523621*^8, 145.725, 29.3, 5.319, 3.053, 11188.744, 5.7, 
  342.864, 6.32, 2.8, 76.1, 64.204, 1.04, 71.72, 0.718}, 
 {"IDN", "Asia", "Indonesia", "2021-01-25", 999256., 9994., 11748.714, 
  28132., 297., 264.286, 3653.271, 36.538, 42.953, 102.85, 1.086, 0.966, 
  1.08, "", "", "", "", "", "", "", "", 34580., 5.88354*^6, 21.51, 0.126, 
  42247., 0.154, 0.278, 3.6, "people tested", 161959., 161959., "", 12717., 
  11823., 0.06, 0.06, "", 43., 64.35, 2.73523621*^8, 145.725, 29.3, 5.319, 
  3.053, 11188.744, 5.7, 342.864, 6.32, 2.8, 76.1, 64.204, 1.04, 71.72, 
  0.718}, {"IDN", "Asia", "Indonesia", "2021-01-26", 1.01235*^6, 13094., 
  12138.571, 28468., 336., 268.286, 3701.143, 47.872, 44.379, 104.079, 1.228, 
  0.981, 1.08, "", "", "", "", "", "", "", "", 48097., 5.931637*^6, 21.686, 
  0.176, 42908., 0.157, 0.283, 3.5, "people tested", 245685., 245685., "", 
  83726., 21898., 0.09, 0.09, "", 80., 64.35, 2.73523621*^8, 145.725, 29.3, 
  5.319, 3.053, 11188.744, 5.7, 342.864, 6.32, 2.8, 76.1, 64.204, 1.04, 
  71.72, 0.718}, {"IDN", "Asia", "Indonesia", "2021-01-27", 1.024298*^6, 
  11948., 12050., 28855., 387., 285.429, 3744.825, 43.682, 44.055, 105.494, 
  1.415, 1.044, 1.07, "", "", "", "", "", "", "", "", 46491., 5.978128*^6, 
  21.856, 0.17, 43300., 0.158, 0.278, 3.6, "people tested", 308003., 308003., 
  "", 62318., 28915., 0.11, 0.11, "", 106., 64.35, 2.73523621*^8, 145.725, 
  29.3, 5.319, 3.053, 11188.744, 5.7, 342.864, 6.32, 2.8, 76.1, 64.204, 1.04, 
  71.72, 0.718}, {"IDN", "Asia", "Indonesia", "2021-01-28", 1.037993*^6, 
  13695., 12334.571, 29331., 476., 304., 3794.893, 50.069, 45.095, 107.234, 
  1.74, 1.111, 1.06, "", "", "", "", "", "", "", "", 54114., 6.032242*^6, 
  22.054, 0.198, 44210., 0.162, 0.279, 3.6, "people tested", 373786., 
  368318., 5468., 65783., 36427., 0.14, 0.13, 0., 133., 64.35, 2.73523621*^8, 
  145.725, 29.3, 5.319, 3.053, 11188.744, 5.7, 342.864, 6.32, 2.8, 76.1, 
  64.204, 1.04, 71.72, 0.718}, {"IDN", "Asia", "Indonesia", "2021-01-29", 
  1.051795*^6, 13802., 12358.857, 29518., 187., 295., 3845.353, 50.46, 
  45.184, 107.918, 0.684, 1.079, 1.05, "", "", "", "", "", "", "", "", 
  52419., 6.084661*^6, 22.245, 0.192, 44878., 0.164, 0.275, 3.6, 
  "people tested", 416299., 405012., 11287., 42513., 40614., 0.15, 0.15, 0., 
  148., 64.35, 2.73523621*^8, 145.725, 29.3, 5.319, 3.053, 11188.744, 5.7, 
  342.864, 6.32, 2.8, 76.1, 64.204, 1.04, 71.72, 0.718}, 
 {"IDN", "Asia", "Indonesia", "2021-01-30", 1.066313*^6, 14518., 12691.286, 
  29728., 210., 294.857, 3898.431, 53.078, 46.399, 108.685, 0.768, 1.078, 
  1.04, "", "", "", "", "", "", "", "", 40629., 6.12529*^6, 22.394, 0.149, 
  44541., 0.163, 0.285, 3.5, "people tested", 502955., 482145., 20810., 
  86656., 51762., 0.18, 0.18, 0.01, 189., 64.35, 2.73523621*^8, 145.725, 
  29.3, 5.319, 3.053, 11188.744, 5.7, 342.864, 6.32, 2.8, 76.1, 64.204, 1.04, 
  71.72, 0.718}, {"IDN", "Asia", "Indonesia", "2021-01-31", 1.078314*^6, 
  12001., 12721.714, 29998., 270., 309., 3942.307, 43.876, 46.51, 109.672, 
  0.987, 1.13, 1.02, "", "", "", "", "", "", "", "", 33162., 6.158452*^6, 
  22.515, 0.121, 44213., 0.162, 0.288, 3.5, "people tested", 515681., 
  493133., 22548., 12726., 52348., 0.19, 0.18, 0.01, 191., 64.35, 
  2.73523621*^8, 145.725, 29.3, 5.319, 3.053, 11188.744, 5.7, 342.864, 6.32, 
  2.8, 76.1, 64.204, 1.04, 71.72, 0.718}, {"IDN", "Asia", "Indonesia", 
  "2021-02-01", 1.089308*^6, 10994., 12864.571, 30277., 279., 306.429, 
  3982.501, 40.194, 47.033, 110.692, 1.02, 1.12, 1., "", "", "", "", "", "", 
  "", "", 31893., 6.190345*^6, 22.632, 0.117, 43829., 0.16, 0.294, 3.4, 
  "people tested", 574938., 539532., 35406., 59257., 58997., 0.21, 0.2, 0.01, 
  216., 64.35, 2.73523621*^8, 145.725, 29.3, 5.319, 3.053, 11188.744, 5.7, 
  342.864, 6.32, 2.8, 76.1, 64.204, 1.04, 71.72, 0.718}, 
 {"IDN", "Asia", "Indonesia", "2021-02-02", 1.099687*^6, 10379., 12476.714, 
  30581., 304., 301.857, 4020.446, 37.946, 45.615, 111.804, 1.111, 1.104, 
  0.97, "", "", "", "", "", "", "", "", 42944., 6.233289*^6, 22.789, 0.157, 
  43093., 0.158, 0.29, 3.5, "people tested", 648259., 596260., 51999., 
  73321., 57511., 0.24, 0.22, 0.02, 210., 64.35, 2.73523621*^8, 145.725, 
  29.3, 5.319, 3.053, 11188.744, 5.7, 342.864, 6.32, 2.8, 76.1, 64.204, 1.04, 
  71.72, 0.718}, {"IDN", "Asia", "Indonesia", "2021-02-03", 1.111671*^6, 
  11984., 12481.857, 30770., 189., 273.571, 4064.26, 43.813, 45.634, 112.495, 
  0.691, 1., 0.96, "", "", "", "", "", "", "", "", 46893., 6.280182*^6, 
  22.96, 0.171, 43151., 0.158, 0.289, 3.5, "people tested", 717647., 646026., 
  71621., 69388., 58521., 0.26, 0.24, 0.03, 214., 64.35, 2.73523621*^8, 
  145.725, 29.3, 5.319, 3.053, 11188.744, 5.7, 342.864, 6.32, 2.8, 76.1, 
  64.204, 1.04, 71.72, 0.718}, {"IDN", "Asia", "Indonesia", "2021-02-04", 
  1.123105*^6, 11434., 12158.857, 31001., 231., 238.571, 4106.062, 41.803, 
  44.453, 113.339, 0.845, 0.872, 0.94, "", "", "", "", "", "", "", "", "", 
  "", "", "", 41591., 0.152, 0.292, 3.4, "people tested", 796819., 700266., 
  96553., 79172., 60433., 0.29, 0.26, 0.04, 221., 64.35, 2.73523621*^8, 
  145.725, 29.3, 5.319, 3.053, 11188.744, 5.7, 342.864, 6.32, 2.8, 76.1, 
  64.204, 1.04, 71.72, 0.718}, {"IDN", "Asia", "Indonesia", "2021-02-05", 
  1.134854*^6, 11749., 11865.571, 31202., 201., 240.571, 4149.016, 42.954, 
  43.38, 114.074, 0.735, 0.88, 0.93, "", "", "", "", "", "", "", "", "", 
  6.366581*^6, 23.276, "", 40274., 0.147, 0.295, 3.4, "people tested", 
  865609., 744884., 120725., 68790., 64187., 0.32, 0.27, 0.04, 235., 64.35, 
  2.73523621*^8, 145.725, 29.3, 5.319, 3.053, 11188.744, 5.7, 342.864, 6.32, 
  2.8, 76.1, 64.204, 1.04, 71.72, 0.718}, {"IDN", "Asia", "Indonesia", 
  "2021-02-06", 1.14701*^6, 12156., 11528.143, 31393., 191., 237.857, 
  4193.459, 44.442, 42.147, 114.773, 0.698, 0.87, 0.92, "", "", "", "", "", 
  "", "", "", "", "", "", "", 39566., 0.145, 0.291, 3.4, "people tested", 
  914303., 777096., 137207., 48694., 58764., 0.33, 0.28, 0.05, 215., 64.35, 
  2.73523621*^8, 145.725, 29.3, 5.319, 3.053, 11188.744, 5.7, 342.864, 6.32, 
  2.8, 76.1, 64.204, 1.04, 71.72, 0.718}, {"IDN", "Asia", "Indonesia", 
  "2021-02-07", 1.157837*^6, 10827., 11360.429, 31556., 163., 222.571, 
  4233.042, 39.583, 41.534, 115.368, 0.596, 0.814, 0.91, "", "", "", "", "", 
  "", "", "", "", "", "", "", 39925., 0.146, 0.285, 3.5, "people tested", 
  923449., 784318., 139131., 9146., 58253., 0.34, 0.29, 0.05, 213., 64.35, 
  2.73523621*^8, 145.725, 29.3, 5.319, 3.053, 11188.744, 5.7, 342.864, 6.32, 
  2.8, 76.1, 64.204, 1.04, 71.72, 0.718}, {"IDN", "Asia", "Indonesia", 
  "2021-02-08", 1.166079*^6, 8242., 10967.286, 31763., 207., 212.286, 
  4263.175, 30.133, 40.096, 116.125, 0.757, 0.776, 0.88, "", "", "", "", "", 
  "", "", "", "", 6.473598*^6, 23.667, "", 40465., 0.148, 0.271, 3.7, 
  "people tested", 985855., 814585., 171270., 62406., 58702., 0.36, 0.3, 
  0.06, 215., 65.28, 2.73523621*^8, 145.725, 29.3, 5.319, 3.053, 11188.744, 
  5.7, 342.864, 6.32, 2.8, 76.1, 64.204, 1.04, 71.72, 0.718}, 
 {"IDN", "Asia", "Indonesia", "2021-02-09", 1.174779*^6, 8700., 10727.429, 
  31976., 213., 199.286, 4294.982, 31.807, 39.219, 116.904, 0.779, 0.729, 
  0.87, "", "", "", "", "", "", "", "", "", "", "", "", 40014., 0.146, 0.268, 
  3.7, "people tested", 1.06686*^6, 845407., 221453., 81005., 59800., 0.39, 
  0.31, 0.08, 219., 65.28, 2.73523621*^8, 145.725, 29.3, 5.319, 3.053, 
  11188.744, 5.7, 342.864, 6.32, 2.8, 76.1, 64.204, 1.04, 71.72, 0.718}, 
 {"IDN", "Asia", "Indonesia", "2021-02-10", 1.183555*^6, 8776., 10269.143, 
  32167., 191., 199.571, 4327.067, 32.085, 37.544, 117.602, 0.698, 0.73, 
  0.86, "", "", "", "", "", "", "", "", "", 6.553179*^6, 23.958, "", 39000., 
  0.143, 0.263, 3.8, "people tested", 1.248797*^6, 969546., 279251., 181937., 
  75879., 0.46, 0.35, 0.1, 277., 65.28, 2.73523621*^8, 145.725, 29.3, 5.319, 
  3.053, 11188.744, 5.7, 342.864, 6.32, 2.8, 76.1, 64.204, 1.04, 71.72, 
  0.718}, {"IDN", "Asia", "Indonesia", "2021-02-11", 1.19199*^6, 8435., 
  9840.714, 32381., 214., 197.143, 4357.905, 30.838, 35.978, 118.385, 0.782, 
  0.721, 0.86, "", "", "", "", "", "", "", "", "", "", "", "", 38100., 0.139, 
  0.258, 3.9, "people tested", 1.362791*^6, 1.017186*^6, 345605., 113994., 
  80853., 0.5, 0.37, 0.13, 296., 65.28, 2.73523621*^8, 145.725, 29.3, 5.319, 
  3.053, 11188.744, 5.7, 342.864, 6.32, 2.8, 76.1, 64.204, 1.04, 71.72, 
  0.718}, {"IDN", "Asia", "Indonesia", "2021-02-12", 1.201859*^6, 9869., 
  9572.143, 32656., 275., 207.714, 4393.986, 36.081, 34.996, 119.39, 1.005, 
  0.759, 0.86, "", "", "", "", "", "", "", "", "", 6.626984*^6, 24.228, "", 
  37200., 0.136, 0.257, 3.9, "people tested", "", "", "", "", 79099., "", "", 
  "", 289., 65.28, 2.73523621*^8, 145.725, 29.3, 5.319, 3.053, 11188.744, 
  5.7, 342.864, 6.32, 2.8, 76.1, 64.204, 1.04, 71.72, 0.718}, 
 {"IDN", "Asia", "Indonesia", "2021-02-13", 1.210703*^6, 8844., 9099., 
  32936., 280., 220.429, 4426.32, 32.334, 33.266, 120.414, 1.024, 0.806, 
  0.87, "", "", "", "", "", "", "", "", "", "", "", "", 35614., 0.13, 0.255, 
  3.9, "people tested", 1.475812*^6, 1.060326*^6, 415486., "", 80216., 0.54, 
  0.39, 0.15, 293., 65.28, 2.73523621*^8, 145.725, 29.3, 5.319, 3.053, 
  11188.744, 5.7, 342.864, 6.32, 2.8, 76.1, 64.204, 1.04, 71.72, 0.718}, 
 {"IDN", "Asia", "Indonesia", "2021-02-14", 1.217468*^6, 6765., 8518.714, 
  33183., 247., 232.429, 4451.053, 24.733, 31.144, 121.317, 0.903, 0.85, 
  0.88, "", "", "", "", "", "", "", "", "", 6.676123*^6, 24.408, "", 34028., 
  0.124, 0.25, 4., "people tested", 1.494325*^6, 1.068747*^6, 425578., 
  18513., 81554., 0.55, 0.39, 0.16, 298., 65.28, 2.73523621*^8, 145.725, 
  29.3, 5.319, 3.053, 11188.744, 5.7, 342.864, 6.32, 2.8, 76.1, 64.204, 1.04, 
  71.72, 0.718}, {"IDN", "Asia", "Indonesia", "2021-02-15", 1.22393*^6, 
  6462., 8264.429, 33367., 184., 229.143, 4474.678, 23.625, 30.215, 121.989, 
  0.673, 0.838, 0.89, "", "", "", "", "", "", "", "", 19641., 6.695764*^6, 
  24.48, 0.072, 31738., 0.116, 0.26, 3.8, "people tested", 1.57872*^6, 
  1.096095*^6, 482625., 84395., 84695., 0.58, 0.4, 0.18, 310., 65.28, 
  2.73523621*^8, 145.725, 29.3, 5.319, 3.053, 11188.744, 5.7, 342.864, 6.32, 
  2.8, 76.1, 64.204, 1.04, 71.72, 0.718}, {"IDN", "Asia", "Indonesia", 
  "2021-02-16", 1.233959*^6, 10029., 8454.286, 33596., 229., 231.429, 
  4511.343, 36.666, 30.909, 122.827, 0.837, 0.846, 0.92, "", "", "", "", "", 
  "", "", "", 26156., 6.72192*^6, 24.575, 0.096, 29790., 0.109, 0.284, 3.5, 
  "people tested", 1.65811*^6, 1.120963*^6, 537147., 79390., 84464., 0.61, 
  0.41, 0.2, 309., 65.28, 2.73523621*^8, 145.725, 29.3, 5.319, 3.053, 
  11188.744, 5.7, 342.864, 6.32, 2.8, 76.1, 64.204, 1.04, 71.72, 0.718}, 
 {"IDN", "Asia", "Indonesia", "2021-02-17", 1.243646*^6, 9687., 8584.429, 
  33788., 192., 231.571, 4546.759, 35.416, 31.385, 123.529, 0.702, 0.847, 
  0.93, "", "", "", "", "", "", "", "", 9991., 6.731911*^6, 24.612, 0.037, 
  25533., 0.093, 0.336, 3., "people tested", 1.747267*^6, 1.149939*^6, 
  597328., 89157., 71210., 0.64, 0.42, 0.22, 260., 65.28, 2.73523621*^8, 
  145.725, 29.3, 5.319, 3.053, 11188.744, 5.7, 342.864, 6.32, 2.8, 76.1, 
  64.204, 1.04, 71.72, 0.718}, {"IDN", "Asia", "Indonesia", "2021-02-18", 
  1.252685*^6, 9039., 8670.714, 33969., 181., 226.857, 4579.806, 33.047, 
  31.7, 124.19, 0.662, 0.829, 0.93, "", "", "", "", "", "", "", "", 35315., 
  6.767226*^6, 24.741, 0.129, 25306., 0.093, 0.343, 2.9, "people tested", 
  1.787976*^6, 1.164144*^6, 623832., 40709., 60741., 0.65, 0.43, 0.23, 222., 
  65.28, 2.73523621*^8, 145.725, 29.3, 5.319, 3.053, 11188.744, 5.7, 342.864, 
  6.32, 2.8, 76.1, 64.204, 1.04, 71.72, 0.718}, 
 {"IDN", "Asia", "Indonesia", "2021-02-19", 1.263299*^6, 10614., 8777.143, 
  34152., 183., 213.714, 4618.61, 38.805, 32.089, 124.859, 0.669, 0.781, 
  0.94, "", "", "", "", "", "", "", "", 71814., 6.83904*^6, 25.003, 0.263, 
  30294., 0.111, 0.29, 3.5, "people tested", "", "", "", "", 64721., "", "", 
  "", 237., 65.28, 2.73523621*^8, 145.725, 29.3, 5.319, 3.053, 11188.744, 
  5.7, 342.864, 6.32, 2.8, 76.1, 64.204, 1.04, 71.72, 0.718}, 
 {"IDN", "Asia", "Indonesia", "2021-02-20", 1.271353*^6, 8054., 8664.286, 
  34316., 164., 197.143, 4648.056, 29.445, 31.677, 125.459, 0.6, 0.721, 0.94, 
  "", "", "", "", "", "", "", "", 32170., 6.87121*^6, 25.121, 0.118, 31380., 
  0.115, 0.276, 3.6, "people tested", 1.956725*^6, 1.224091*^6, 732634., "", 
  68702., 0.72, 0.45, 0.27, 251., 65.28, 2.73523621*^8, 145.725, 29.3, 5.319, 
  3.053, 11188.744, 5.7, 342.864, 6.32, 2.8, 76.1, 64.204, 1.04, 71.72, 
  0.718}, {"IDN", "Asia", "Indonesia", "2021-02-21", 1.278653*^6, 7300., 
  8740.714, 34489., 173., 186.571, 4674.744, 26.689, 31.956, 126.091, 0.632, 
  0.682, 0.94, "", "", "", "", "", "", "", "", 29309., 6.900519*^6, 25.228, 
  0.107, 32057., 0.117, 0.273, 3.7, "people tested", "", "", "", "", 70969., 
  "", "", "", 259., 65.28, 2.73523621*^8, 145.725, 29.3, 5.319, 3.053, 
  11188.744, 5.7, 342.864, 6.32, 2.8, 76.1, 64.204, 1.04, 71.72, 0.718}, 
 {"IDN", "Asia", "Indonesia", "2021-02-22", 1.288833*^6, 10180., 9271.857, 
  34691., 202., 189.143, 4711.962, 37.218, 33.898, 126.83, 0.739, 0.692, 
  0.94, "", "", "", "", "", "", "", "", 43273., 6.943792*^6, 25.386, 0.158, 
  35433., 0.13, 0.262, 3.8, "people tested", "", "", "", "", 63824., "", "", 
  "", 233., 65.28, 2.73523621*^8, 145.725, 29.3, 5.319, 3.053, 11188.744, 
  5.7, 342.864, 6.32, 2.8, 76.1, 64.204, 1.04, 71.72, 0.718}, 
 {"IDN", "Asia", "Indonesia", "2021-02-23", 1.298608*^6, 9775., 9235.571, 
  35014., 323., 202.571, 4747.7, 35.737, 33.765, 128.011, 1.181, 0.741, 0.92, 
  "", "", "", "", "", "", "", "", 55576., 6.999368*^6, 25.59, 0.203, 39635., 
  0.145, 0.233, 4.3, "people tested", 2.059871*^6, 1.269905*^6, 789966., "", 
  57394., 0.75, 0.46, 0.29, 210., 65.28, 2.73523621*^8, 145.725, 29.3, 5.319, 
  3.053, 11188.744, 5.7, 342.864, 6.32, 2.8, 76.1, 64.204, 1.04, 71.72, 
  0.718}, {"IDN", "Asia", "Indonesia", "2021-02-24", 1.306141*^6, 7533., 
  8927.857, 35254., 240., 209.429, 4775.24, 27.541, 32.64, 128.888, 0.877, 
  0.766, 0.9, "", "", "", "", "", "", "", "", 52476., 7.051844*^6, 25.781, 
  0.192, 45705., 0.167, 0.195, 5.1, "people tested", 2.188788*^6, 
  1.363138*^6, 825650., 128917., 63074., 0.8, 0.5, 0.3, 231., 65.28, 
  2.73523621*^8, 145.725, 29.3, 5.319, 3.053, 11188.744, 5.7, 342.864, 6.32, 
  2.8, 76.1, 64.204, 1.04, 71.72, 0.718}, {"IDN", "Asia", "Indonesia", 
  "2021-02-25", 1.314634*^6, 8493., 8849.857, 35518., 264., 221.286, 
  4806.291, 31.05, 32.355, 129.854, 0.965, 0.809, 0.88, "", "", "", "", "", 
  "", "", "", 50019., 7.101863*^6, 25.964, 0.183, 47805., 0.175, 0.185, 5.4, 
  "people tested", 2.315665*^6, 1.46192*^6, 853745., 126877., 75384., 0.85, 
  0.53, 0.31, 276., 65.28, 2.73523621*^8, 145.725, 29.3, 5.319, 3.053, 
  11188.744, 5.7, 342.864, 6.32, 2.8, 76.1, 64.204, 1.04, 71.72, 0.718}, 
 {"IDN", "Asia", "Indonesia", "2021-02-26", 1.322866*^6, 8232., 8509.571, 
  35786., 268., 233.429, 4836.387, 30.096, 31.111, 130.833, 0.98, 0.853, 
  0.87, "", "", "", "", "", "", "", "", 39766., 7.141629*^6, 26.11, 0.145, 
  43227., 0.158, 0.197, 5.1, "people tested", 2.449451*^6, 1.583581*^6, 
  865870., 133786., 82443., 0.9, 0.58, 0.32, 301., 65.28, 2.73523621*^8, 
  145.725, 29.3, 5.319, 3.053, 11188.744, 5.7, 342.864, 6.32, 2.8, 76.1, 
  64.204, 1.04, 71.72, 0.718}, {"IDN", "Asia", "Indonesia", "2021-02-27", 
  1.329074*^6, 6208., 8245.857, 35981., 195., 237.857, 4859.083, 22.696, 
  30.147, 131.546, 0.713, 0.87, 0.85, "", "", "", "", "", "", "", "", 31394., 
  7.173023*^6, 26.225, 0.115, 43116., 0.158, 0.191, 5.2, "people tested", 
  2.598535*^6, 1.616165*^6, 982370., 149084., 91687., 0.95, 0.59, 0.36, 335., 
  65.28, 2.73523621*^8, 145.725, 29.3, 5.319, 3.053, 11188.744, 5.7, 342.864, 
  6.32, 2.8, 76.1, 64.204, 1.04, 71.72, 0.718}, 
 {"IDN", "Asia", "Indonesia", "2021-02-28", 1.334634*^6, 5560., 7997.286, 
  36166., 185., 239.571, 4879.41, 20.327, 29.238, 132.223, 0.676, 0.876, 
  0.85, "", "", "", "", "", "", "", "", 21229., 7.194252*^6, 26.302, 0.078, 
  41962., 0.153, 0.191, 5.2, "people tested", 2.690163*^6, 1.691724*^6, 
  998439., 91628., 99865., 0.98, 0.62, 0.37, 365., 65.28, 2.73523621*^8, 
  145.725, 29.3, 5.319, 3.053, 11188.744, 5.7, 342.864, 6.32, 2.8, 76.1, 
  64.204, 1.04, 71.72, 0.718}, {"IDN", "Asia", "Indonesia", "2021-03-01", 
  1.341314*^6, 6680., 7497.286, 36325., 159., 233.429, 4903.832, 24.422, 
  27.41, 132.804, 0.581, 0.853, 0.84, "", "", "", "", "", "", "", "", 18940., 
  7.213192*^6, 26.371, 0.069, 38486., 0.141, 0.195, 5.1, "people tested", "", 
  "", "", "", 118752., "", "", "", 434., 68.98, 2.73523621*^8, 145.725, 29.3, 
  5.319, 3.053, 11188.744, 5.7, 342.864, 6.32, 2.8, 76.1, 64.204, 1.04, 
  71.72, 0.718}, {"IDN", "Asia", "Indonesia", "2021-03-02", 1.347026*^6, 
  5712., 6916.857, 36518., 193., 214.857, 4924.715, 20.883, 25.288, 133.509, 
  0.706, 0.786, 0.84, "", "", "", "", "", "", "", "", 29990., 7.243182*^6, 
  26.481, 0.11, 34831., 0.127, 0.199, 5., "people tested", 3.023348*^6, 
  1.968057*^6, 1.055291*^6, "", 137640., 1.11, 0.72, 0.39, 503., 68.98, 
  2.73523621*^8, 145.725, 29.3, 5.319, 3.053, 11188.744, 5.7, 342.864, 6.32, 
  2.8, 76.1, 64.204, 1.04, 71.72, 0.718}, {"IDN", "Asia", "Indonesia", 
  "2021-03-03", 1.353834*^6, 6808., 6813.286, 36721., 203., 209.571, 
  4949.605, 24.89, 24.909, 134.252, 0.742, 0.766, 0.86, "", "", "", "", "", 
  "", "", "", 47667., 7.290849*^6, 26.655, 0.174, 34144., 0.125, 0.2, 5., 
  "people tested", 3.386351*^6, 2.286123*^6, 1.100228*^6, 363003., 171080., 
  1.24, 0.84, 0.4, 625., 68.98, 2.73523621*^8, 145.725, 29.3, 5.319, 3.053, 
  11188.744, 5.7, 342.864, 6.32, 2.8, 76.1, 64.204, 1.04, 71.72, 0.718}, 
 {"IDN", "Asia", "Indonesia", "2021-03-04", 1.361098*^6, 7264., 6637.714, 
  36897., 176., 197., 4976.163, 26.557, 24.267, 134.895, 0.643, 0.72, 0.86, 
  "", "", "", "", "", "", "", "", 38496., 7.329345*^6, 26.796, 0.141, 32497., 
  0.119, 0.204, 4.9, "people tested", "", "", "", "", 163084., "", "", "", 
  596., 68.98, 2.73523621*^8, 145.725, 29.3, 5.319, 3.053, 11188.744, 5.7, 
  342.864, 6.32, 2.8, 76.1, 64.204, 1.04, 71.72, 0.718}, 
 {"IDN", "Asia", "Indonesia", "2021-03-05", 1.368069*^6, 6971., 6457.571, 
  37026., 129., 177.143, 5001.648, 25.486, 23.609, 135.367, 0.472, 0.648, 
  0.87, "", "", "", "", "", "", "", "", "", "", "", "", 33319., 0.122, 0.194, 
  5.2, "people tested", 3.528152*^6, 2.413615*^6, 1.114537*^6, "", 154100., 
  1.29, 0.88, 0.41, 563., 68.98, 2.73523621*^8, 145.725, 29.3, 5.319, 3.053, 
  11188.744, 5.7, 342.864, 6.32, 2.8, 76.1, 64.204, 1.04, 71.72, 0.718}, 
 {"IDN", "Asia", "Indonesia", "2021-03-06", 1.373836*^6, 5767., 6394.571, 
  37154., 128., 167.571, 5022.733, 21.084, 23.378, 135.835, 0.468, 0.613, 
  0.88, "", "", "", "", "", "", "", "", "", 7.420374*^6, 27.129, "", 35336., 
  0.129, 0.181, 5.5, "people tested", "", "", "", "", 168116., "", "", "", 
  615., 68.98, 2.73523621*^8, 145.725, 29.3, 5.319, 3.053, 11188.744, 5.7, 
  342.864, 6.32, 2.8, 76.1, 64.204, 1.04, 71.72, 0.718}, 
 {"IDN", "Asia", "Indonesia", "2021-03-07", 1.379662*^6, 5826., 6432.571, 
  37266., 112., 157.143, 5044.032, 21.3, 23.517, 136.244, 0.409, 0.575, 0.88, 
  "", "", "", "", "", "", "", "", 3002., 7.423376*^6, 27.14, 0.011, 32732., 
  0.12, 0.197, 5.1, "people tested", 4.022544*^6, 2.888757*^6, 1.133787*^6, 
  "", 190340., 1.47, 1.06, 0.41, 696., 68.98, 2.73523621*^8, 145.725, 29.3, 
  5.319, 3.053, 11188.744, 5.7, 342.864, 6.32, 2.8, 76.1, 64.204, 1.04, 
  71.72, 0.718}, {"IDN", "Asia", "Indonesia", "2021-03-08", 1.386556*^6, 
  6894., 6463.143, 37547., 281., 174.571, 5069.237, 25.204, 23.629, 137.272, 
  1.027, 0.638, 0.88, "", "", "", "", "", "", "", "", "", "", "", "", 36416., 
  0.133, 0.177, 5.6, "people tested", "", "", "", "", 205352., "", "", "", 
  751., 68.98, 2.73523621*^8, 145.725, 29.3, 5.319, 3.053, 11188.744, 5.7, 
  342.864, 6.32, 2.8, 76.1, 64.204, 1.04, 71.72, 0.718}, 
 {"IDN", "Asia", "Indonesia", "2021-03-09", 1.392945*^6, 6389., 6559.857, 
  37757., 210., 177., 5092.595, 23.358, 23.983, 138.039, 0.768, 0.647, 0.88, 
  "", "", "", "", "", "", "", "", "", "", "", "", 38521., 0.141, 0.17, 5.9, 
  "people tested", "", "", "", "", 220364., "", "", "", 806., 68.98, 
  2.73523621*^8, 145.725, 29.3, 5.319, 3.053, 11188.744, 5.7, 342.864, 6.32, 
  2.8, 76.1, 64.204, 1.04, 71.72, 0.718}, {"IDN", "Asia", "Indonesia", 
  "2021-03-10", 1.398578*^6, 5633., 6392., 37932., 175., 173., 5113.189, 
  20.594, 23.369, 138.679, 0.64, 0.632, 0.87, "", "", "", "", "", "", "", "", 
  "", "", "", "", 38101., 0.139, 0.168, 6., "people tested", 4.837576*^6, 
  3.574698*^6, 1.262878*^6, "", 207318., 1.77, 1.31, 0.46, 758., 68.98, 
  2.73523621*^8, 145.725, 29.3, 5.319, 3.053, 11188.744, 5.7, 342.864, 6.32, 
  2.8, 76.1, 64.204, 1.04, 71.72, 0.718}, {"IDN", "Asia", "Indonesia", 
  "2021-03-11", 1.403722*^6, 5144., 6089.143, 38049., 117., 164.571, 
  5131.996, 18.806, 22.262, 139.107, 0.428, 0.602, 0.87, "", "", "", "", "", 
  "", "", "", "", "", "", "", 38991., 0.143, 0.156, 6.4, "people tested", 
  4.991674*^6, 3.696059*^6, 1.295615*^6, 154098., 219203., 1.82, 1.35, 0.47, 
  801., 68.98, 2.73523621*^8, 145.725, 29.3, 5.319, 3.053, 11188.744, 5.7, 
  342.864, 6.32, 2.8, 76.1, 64.204, 1.04, 71.72, 0.718}, 
 {"IDN", "Asia", "Indonesia", "2021-03-12", 1.410134*^6, 6412., 6009.286, 
  38229., 180., 171.857, 5155.438, 23.442, 21.97, 139.765, 0.658, 0.628, 
  0.88, "", "", "", "", "", "", "", "", "", "", "", "", 38879., 0.142, 0.155, 
  6.5, "people tested", 5.108536*^6, 3.769174*^6, 1.339362*^6, 116862., 
  225769., 1.87, 1.38, 0.49, 825., 68.98, 2.73523621*^8, 145.725, 29.3, 
  5.319, 3.053, 11188.744, 5.7, 342.864, 6.32, 2.8, 76.1, 64.204, 1.04, 
  71.72, 0.718}, {"IDN", "Asia", "Indonesia", "2021-03-13", 1.414741*^6, 
  4607., 5843.571, 38329., 100., 167.857, 5172.281, 16.843, 21.364, 140.13, 
  0.366, 0.614, 0.88, "", "", "", "", "", "", "", "", "", "", "", "", 38766., 
  0.142, 0.151, 6.6, "people tested", 5.440432*^6, 3.985596*^6, 1.454836*^6, 
  331896., 237869., 1.99, 1.46, 0.53, 870., 68.98, 2.73523621*^8, 145.725, 
  29.3, 5.319, 3.053, 11188.744, 5.7, 342.864, 6.32, 2.8, 76.1, 64.204, 1.04, 
  71.72, 0.718}, {"IDN", "Asia", "Indonesia", "2021-03-14", 1.419455*^6, 
  4714., 5684.714, 38426., 97., 165.714, 5189.515, 17.234, 20.783, 140.485, 
  0.355, 0.606, 0.9, "", "", "", "", "", "", "", "", "", "", "", "", 44727., 
  0.164, 0.127, 7.9, "people tested", 5.480346*^6, 4.020124*^6, 1.460222*^6, 
  39914., 208257., 2., 1.47, 0.53, 761., 68.98, 2.73523621*^8, 145.725, 29.3, 
  5.319, 3.053, 11188.744, 5.7, 342.864, 6.32, 2.8, 76.1, 64.204, 1.04, 
  71.72, 0.718}, {"IDN", "Asia", "Indonesia", "2021-03-15", 1.425044*^6, 
  5589., 5498.286, 38573., 147., 146.571, 5209.949, 20.433, 20.102, 141.023, 
  0.537, 0.536, 0.92, "", "", "", "", "", "", "", "", "", 7.781193*^6, 
  28.448, "", 44727., 0.164, 0.123, 8.1, "people tested", 5.739648*^6, 
  4.166862*^6, 1.572786*^6, 259302., 206490., 2.1, 1.52, 0.58, 755., 68.98, 
  2.73523621*^8, 145.725, 29.3, 5.319, 3.053, 11188.744, 5.7, 342.864, 6.32, 
  2.8, 76.1, 64.204, 1.04, 71.72, 0.718}, {"IDN", "Asia", "Indonesia", 
  "2021-03-16", 1.430458*^6, 5414., 5359., 38753., 180., 142.286, 5229.742, 
  19.794, 19.592, 141.681, 0.658, 0.52, 0.93, "", "", "", "", "", "", "", "", 
  "", "", "", "", 44366., 0.162, 0.121, 8.3, "people tested", 6.1857*^6, 
  4.468951*^6, 1.716749*^6, 446052., 231400., 2.26, 1.63, 0.63, 846., 68.98, 
  2.73523621*^8, 145.725, 29.3, 5.319, 3.053, 11188.744, 5.7, 342.864, 6.32, 
  2.8, 76.1, 64.204, 1.04, 71.72, 0.718}, {"IDN", "Asia", "Indonesia", 
  "2021-03-17", 1.437283*^6, 6825., 5529.286, 38915., 162., 140.429, 
  5254.694, 24.952, 20.215, 142.273, 0.592, 0.513, 0.95, "", "", "", "", "", 
  "", "", "", "", "", "", "", 44006., 0.161, 0.126, 8., "people tested", 
  6.581388*^6, 4.705248*^6, 1.87614*^6, 395688., 249116., 2.41, 1.72, 0.69, 
  911., 68.98, 2.73523621*^8, 145.725, 29.3, 5.319, 3.053, 11188.744, 5.7, 
  342.864, 6.32, 2.8, 76.1, 64.204, 1.04, 71.72, 0.718}, 
 {"IDN", "Asia", "Indonesia", "2021-03-18", 1.443853*^6, 6570., 5733., 
  39142., 227., 156.143, 5278.714, 24.02, 20.96, 143.103, 0.83, 0.571, 0.95, 
  "", "", "", "", "", "", "", "", "", "", "", "", 43645., 0.16, 0.131, 7.6, 
  "people tested", 6.787283*^6, 4.838752*^6, 1.948531*^6, 205895., 256516., 
  2.48, 1.77, 0.71, 938., 68.98, 2.73523621*^8, 145.725, 29.3, 5.319, 3.053, 
  11188.744, 5.7, 342.864, 6.32, 2.8, 76.1, 64.204, 1.04, 71.72, 0.718}, 
 {"IDN", "Asia", "Indonesia", "2021-03-19", 1.450132*^6, 6279., 5714., 
  39339., 197., 158.571, 5301.67, 22.956, 20.89, 143.823, 0.72, 0.58, 0.95, 
  "", "", "", "", "", "", "", "", "", "", "", "", 43284., 0.158, 0.132, 7.6, 
  "people tested", 7.346148*^6, 5.124948*^6, 2.2212*^6, 558865., 319659., 
  2.69, 1.87, 0.81, 1169., 68.98, 2.73523621*^8, 145.725, 29.3, 5.319, 3.053, 
  11188.744, 5.7, 342.864, 6.32, 2.8, 76.1, 64.204, 1.04, 71.72, 0.718}, 
 {"IDN", "Asia", "Indonesia", "2021-03-20", 1.455788*^6, 5656., 5863.857, 
  39447., 108., 159.714, 5322.348, 20.678, 21.438, 144.218, 0.395, 0.584, 
  0.95, "", "", "", "", "", "", "", "", "", "", "", "", 42924., 0.157, 0.137, 
  7.3, "people tested", 7.835357*^6, 5.533379*^6, 2.301978*^6, 489209., 
  342132., 2.86, 2.02, 0.84, 1251., 68.98, 2.73523621*^8, 145.725, 29.3, 
  5.319, 3.053, 11188.744, 5.7, 342.864, 6.32, 2.8, 76.1, 64.204, 1.04, 
  71.72, 0.718}, {"IDN", "Asia", "Indonesia", "2021-03-21", 1.460184*^6, 
  4396., 5818.429, 39550., 103., 160.571, 5338.42, 16.072, 21.272, 144.594, 
  0.377, 0.587, 0.94, "", "", "", "", "", "", "", "", "", "", "", "", 42563., 
  0.156, 0.137, 7.3, "people tested", 7.879881*^6, 5.56728*^6, 2.312601*^6, 
  44524., 342791., 2.88, 2.04, 0.85, 1253., 68.98, 2.73523621*^8, 145.725, 
  29.3, 5.319, 3.053, 11188.744, 5.7, 342.864, 6.32, 2.8, 76.1, 64.204, 1.04, 
  71.72, 0.718}, {"IDN", "Asia", "Indonesia", "2021-03-22", 1.465928*^6, 
  5744., 5840.571, 39711., 161., 162.571, 5359.42, 21., 21.353, 145.183, 
  0.589, 0.594, 0.93, "", "", "", "", "", "", "", "", "", 8.076608*^6, 
  29.528, "", 42202., 0.154, 0.138, 7.2, "people tested", 8.226632*^6, 
  5.73221*^6, 2.494422*^6, 346751., 355283., 3.01, 2.1, 0.91, 1299., 68.98, 
  2.73523621*^8, 145.725, 29.3, 5.319, 3.053, 11188.744, 5.7, 342.864, 6.32, 
  2.8, 76.1, 64.204, 1.04, 71.72, 0.718}, {"IDN", "Asia", "Indonesia", 
  "2021-03-23", 1.471225*^6, 5297., 5823.857, 39865., 154., 158.857, 
  5378.786, 19.366, 21.292, 145.746, 0.563, 0.581, 0.93, "", "", "", "", "", 
  "", "", "", "", "", "", "", 43310., 0.158, 0.134, 7.4, "people tested", 
  9.330853*^6, 6.389837*^6, 2.941016*^6, 1.104221*^6, 449308., 3.41, 2.34, 
  1.08, 1643., 68.98, 2.73523621*^8, 145.725, 29.3, 5.319, 3.053, 11188.744, 
  5.7, 342.864, 6.32, 2.8, 76.1, 64.204, 1.04, 71.72, 0.718}, 
 {"IDN", "Asia", "Indonesia", "2021-03-24", 1.476452*^6, 5227., 5595.571, 
  39983., 118., 152.571, 5397.896, 19.11, 20.457, 146.178, 0.431, 0.558, 
  0.92, "", "", "", "", "", "", "", "", "", 8.176521*^6, 29.893, "", 44418., 
  0.162, 0.126, 7.9, "people tested", "", "", "", "", 422409., "", "", "", 
  1544., 68.98, 2.73523621*^8, 145.725, 29.3, 5.319, 3.053, 11188.744, 5.7, 
  342.864, 6.32, 2.8, 76.1, 64.204, 1.04, 71.72, 0.718}, 
 {"IDN", "Asia", "Indonesia", "2021-03-25", 1.482559*^6, 6107., 5529.429, 
  40081., 98., 134.143, 5420.223, 22.327, 20.216, 146.536, 0.358, 0.49, 0.92, 
  "", "", "", "", "", "", "", "", 53162., 8.229683*^6, 30.088, 0.194, 45983., 
  0.168, 0.12, 8.3, "people tested", 9.745646*^6, 6.730456*^6, 3.01519*^6, 
  "", 422623., 3.56, 2.46, 1.1, 1545., 68.98, 2.73523621*^8, 145.725, 29.3, 
  5.319, 3.053, 11188.744, 5.7, 342.864, 6.32, 2.8, 76.1, 64.204, 1.04, 
  71.72, 0.718}, {"IDN", "Asia", "Indonesia", "2021-03-26", 1.487541*^6, 
  4982., 5344.143, 40166., 85., 118.143, 5438.437, 18.214, 19.538, 146.847, 
  0.311, 0.432, 0.92, "", "", "", "", "", "", "", "", "", "", "", "", 46919., 
  0.172, 0.114, 8.8, "people tested", 1.0412824*^7, 7.179014*^6, 3.23381*^6, 
  667178., 438097., 3.81, 2.62, 1.18, 1602., 68.98, 2.73523621*^8, 145.725, 
  29.3, 5.319, 3.053, 11188.744, 5.7, 342.864, 6.32, 2.8, 76.1, 64.204, 1.04, 
  71.72, 0.718}, {"IDN", "Asia", "Indonesia", "2021-03-27", 1.492002*^6, 
  4461., 5173.429, 40364., 198., 131., 5454.746, 16.309, 18.914, 147.57, 
  0.724, 0.479, 0.92, "", "", "", "", "", "", "", "", "", 8.327183*^6, 
  30.444, "", 47854., 0.175, 0.108, 9.2, "people tested", 1.042569*^7, 
  7.190663*^6, 3.235027*^6, 12866., 370048., 3.81, 2.63, 1.18, 1353., 68.98, 
  2.73523621*^8, 145.725, 29.3, 5.319, 3.053, 11188.744, 5.7, 342.864, 6.32, 
  2.8, 76.1, 64.204, 1.04, 71.72, 0.718}, {"IDN", "Asia", "Indonesia", 
  "2021-03-28", 1.496085*^6, 4083., 5128.714, 40449., 85., 128.429, 5469.674, 
  14.927, 18.751, 147.881, 0.311, 0.47, 0.93, "", "", "", "", "", "", "", "", 
  30638., 8.357821*^6, 30.556, 0.112, 46202., 0.169, 0.111, 9., 
  "people tested", 1.076649*^7, 7.435851*^6, 3.330639*^6, 340800., 412373., 
  3.94, 2.72, 1.22, 1508., 68.98, 2.73523621*^8, 145.725, 29.3, 5.319, 3.053, 
  11188.744, 5.7, 342.864, 6.32, 2.8, 76.1, 64.204, 1.04, 71.72, 0.718}, 
 {"IDN", "Asia", "Indonesia", "2021-03-29", 1.501093*^6, 5008., 5023.571, 
  40581., 132., 124.286, 5487.983, 18.309, 18.366, 148.364, 0.483, 0.454, 
  0.94, "", "", "", "", "", "", "", "", 39042., 8.396863*^6, 30.699, 0.143, 
  45751., 0.167, 0.11, 9.1, "people tested", "", "", "", "", 406093., "", "", 
  "", 1485., 68.98, 2.73523621*^8, 145.725, 29.3, 5.319, 3.053, 11188.744, 
  5.7, 342.864, 6.32, 2.8, 76.1, 64.204, 1.04, 71.72, 0.718}, 
 {"IDN", "Asia", "Indonesia", "2021-03-30", 1.505775*^6, 4682., 4935.714, 
  40754., 173., 127., 5505.1, 17.117, 18.045, 148.996, 0.632, 0.464, 0.96, 
  "", "", "", "", "", "", "", "", 48287., 8.44515*^6, 30.875, 0.177, 45512., 
  0.166, 0.108, 9.2, "people tested", "", "", "", "", 291603., "", "", "", 
  1066., 68.98, 2.73523621*^8, 145.725, 29.3, 5.319, 3.053, 11188.744, 5.7, 
  342.864, 6.32, 2.8, 76.1, 64.204, 1.04, 71.72, 0.718}, 
 {"IDN", "Asia", "Indonesia", "2021-03-31", 1.511712*^6, 5937., 5037.143, 
  40858., 104., 125., 5526.806, 21.706, 18.416, 149.376, 0.38, 0.457, 0.97, 
  "", "", "", "", "", "", "", "", 45714., 8.490864*^6, 31.043, 0.167, 44906., 
  0.164, 0.112, 8.9, "people tested", 1.1674871*^7, 8.010163*^6, 3.664708*^6, 
  "", 305232., 4.27, 2.93, 1.34, 1116., 68.98, 2.73523621*^8, 145.725, 29.3, 
  5.319, 3.053, 11188.744, 5.7, 342.864, 6.32, 2.8, 76.1, 64.204, 1.04, 
  71.72, 0.718}, {"IDN", "Asia", "Indonesia", "2021-04-01", 1.517854*^6, 
  6142., 5042.143, 41054., 196., 139., 5549.261, 22.455, 18.434, 150.093, 
  0.717, 0.508, 0.98, "", "", "", "", "", "", "", "", 54766., 8.54563*^6, 
  31.243, 0.2, 45135., 0.165, 0.112, 9., "people tested", 1.2226028*^7, 
  8.371577*^6, 3.854451*^6, 551157., 354340., 4.47, 3.06, 1.41, 1295., 68.98, 
  2.73523621*^8, 145.725, 29.3, 5.319, 3.053, 11188.744, 5.7, 342.864, 6.32, 
  2.8, 76.1, 64.204, 1.04, 71.72, 0.718}, {"IDN", "Asia", "Indonesia", 
  "2021-04-02", 1.523179*^6, 5325., 5091.143, 41151., 97., 140.714, 5568.729, 
  19.468, 18.613, 150.448, 0.355, 0.514, 0.98, "", "", "", "", "", "", "", 
  "", 41406., 8.587036*^6, 31.394, 0.151, 44086., 0.161, 0.115, 8.7, 
  "people tested", 1.2292491*^7, 8.424729*^6, 3.867762*^6, 66463., 268524., 
  4.49, 3.08, 1.41, 982., 68.98, 2.73523621*^8, 145.725, 29.3, 5.319, 3.053, 
  11188.744, 5.7, 342.864, 6.32, 2.8, 76.1, 64.204, 1.04, 71.72, 0.718}, 
 {"IDN", "Asia", "Indonesia", "2021-04-03", 1.527524*^6, 4345., 5074.571, 
  41242., 91., 125.429, 5584.615, 15.885, 18.553, 150.78, 0.333, 0.459, 0.98, 
  "", "", "", "", "", "", "", "", 36045., 8.623081*^6, 31.526, 0.132, 42271., 
  0.155, 0.12, 8.3, "people tested", "", "", "", "", 292160., "", "", "", 
  1068., 68.98, 2.73523621*^8, 145.725, 29.3, 5.319, 3.053, 11188.744, 5.7, 
  342.864, 6.32, 2.8, 76.1, 64.204, 1.04, 71.72, 0.718}, 
 {"IDN", "Asia", "Indonesia", "2021-04-04", 1.534255*^6, 6731., 5452.857, 
  41669., 427., 174.286, 5609.223, 24.608, 19.936, 152.342, 1.561, 0.637, 
  0.98, "", "", "", "", "", "", "", "", 33881., 8.656962*^6, 31.65, 0.124, 
  42734., 0.156, 0.128, 7.8, "people tested", 1.2649124*^7, 8.634321*^6, 
  4.014803*^6, "", 268948., 4.62, 3.16, 1.47, 983., 68.98, 2.73523621*^8, 
  145.725, 29.3, 5.319, 3.053, 11188.744, 5.7, 342.864, 6.32, 2.8, 76.1, 
  64.204, 1.04, 71.72, 0.718}, {"IDN", "Asia", "Indonesia", "2021-04-05", 
  1.537967*^6, 3712., 5267.714, 41815., 146., 176.286, 5622.794, 13.571, 
  19.259, 152.875, 0.534, 0.644, 0.96, "", "", "", "", "", "", "", "", 
  38347., 8.695309*^6, 31.79, 0.14, 42635., 0.156, 0.124, 8.1, 
  "people tested", "", "", "", "", 283083., "", "", "", 1035., 68.98, 
  2.73523621*^8, 145.725, 29.3, 5.319, 3.053, 11188.744, 5.7, 342.864, 6.32, 
  2.8, 76.1, 64.204, 1.04, 71.72, 0.718}, {"IDN", "Asia", "Indonesia", 
  "2021-04-06", 1.542516*^6, 4549., 5248.714, 41977., 162., 174.714, 
  5639.425, 16.631, 19.189, 153.468, 0.592, 0.639, 0.96, "", "", "", "", "", 
  "", "", "", 49759., 8.745068*^6, 31.972, 0.182, 42845., 0.157, 0.123, 8.2, 
  "people tested", 1.345261*^7, 9.021106*^6, 4.431504*^6, "", 297219., 4.92, 
  3.3, 1.62, 1087., 68.98, 2.73523621*^8, 145.725, 29.3, 5.319, 3.053, 
  11188.744, 5.7, 342.864, 6.32, 2.8, 76.1, 64.204, 1.04, 71.72, 0.718}, 
 {"IDN", "Asia", "Indonesia", "2021-04-07", 1.547376*^6, 4860., 5094.857, 
  42064., 87., 172.286, 5657.193, 17.768, 18.627, 153.786, 0.318, 0.63, 0.96, 
  "", "", "", "", "", "", "", "", 53457., 8.798525*^6, 32.167, 0.195, 43952., 
  0.161, 0.116, 8.6, "people tested", "", "", "", "", 298168., "", "", "", 
  1090., 68.98, 2.73523621*^8, 145.725, 29.3, 5.319, 3.053, 11188.744, 5.7, 
  342.864, 6.32, 2.8, 76.1, 64.204, 1.04, 71.72, 0.718}, 
 {"IDN", "Asia", "Indonesia", "2021-04-08", 1.55288*^6, 5504., 5003.714, 
  42227., 163., 167.571, 5677.316, 20.123, 18.294, 154.382, 0.596, 0.613, 
  0.97, "", "", "", "", "", "", "", "", 54253., 8.852778*^6, 32.366, 0.198, 
  43878., 0.16, 0.114, 8.8, "people tested", 1.4071485*^7, 9.374089*^6, 
  4.697396*^6, "", 263637., 5.14, 3.43, 1.72, 964., 68.98, 2.73523621*^8, 
  145.725, 29.3, 5.319, 3.053, 11188.744, 5.7, 342.864, 6.32, 2.8, 76.1, 
  64.204, 1.04, 71.72, 0.718}, {"IDN", "Asia", "Indonesia", "2021-04-09", 
  1.558145*^6, 5265., 4995.143, 42348., 121., 171., 5696.565, 19.249, 18.262, 
  154.824, 0.442, 0.625, 0.98, "", "", "", "", "", "", "", "", 48180., 
  8.900958*^6, 32.542, 0.176, 44846., 0.164, 0.111, 9., "people tested", "", 
  "", "", "", 326318., "", "", "", 1193., 68.98, 2.73523621*^8, 145.725, 
  29.3, 5.319, 3.053, 11188.744, 5.7, 342.864, 6.32, 2.8, 76.1, 64.204, 1.04, 
  71.72, 0.718}, {"IDN", "Asia", "Indonesia", "2021-04-10", 1.562868*^6, 
  4723., 5049.143, 42443., 95., 171.571, 5713.832, 17.267, 18.46, 155.171, 
  0.347, 0.627, 0.99, "", "", "", "", "", "", "", "", 43707., 8.944665*^6, 
  32.702, 0.16, 45941., 0.168, 0.11, 9.1, "people tested", 1.5081949*^7, 
  1.0002901*^7, 5.079048*^6, "", 373020., 5.51, 3.66, 1.86, 1364., 68.98, 
  2.73523621*^8, 145.725, 29.3, 5.319, 3.053, 11188.744, 5.7, 342.864, 6.32, 
  2.8, 76.1, 64.204, 1.04, 71.72, 0.718}, {"IDN", "Asia", "Indonesia", 
  "2021-04-11", 1.566995*^6, 4127., 4677.143, 42530., 87., 123., 5728.92, 
  15.088, 17.1, 155.489, 0.318, 0.45, 0.99, "", "", "", "", "", "", "", "", 
  30918., 8.975583*^6, 32.815, 0.113, 45517., 0.166, 0.103, 9.7, 
  "people tested", "", "", "", "", 384734., "", "", "", 1407., 68.98, 
  2.73523621*^8, 145.725, 29.3, 5.319, 3.053, 11188.744, 5.7, 342.864, 6.32, 
  2.8, 76.1, 64.204, 1.04, 71.72, 0.718}, {"IDN", "Asia", "Indonesia", 
  "2021-04-12", 1.571824*^6, 4829., 4836.714, 42656., 126., 120.143, 
  5746.575, 17.655, 17.683, 155.95, 0.461, 0.439, 1.01, "", "", "", "", "", 
  "", "", "", 34434., 9.010017*^6, 32.941, 0.126, 44958., 0.164, 0.108, 9.3, 
  "people tested", 1.5602574*^7, 1.0280073*^7, 5.322501*^6, "", 364530., 5.7, 
  3.76, 1.95, 1333., 68.98, 2.73523621*^8, 145.725, 29.3, 5.319, 3.053, 
  11188.744, 5.7, 342.864, 6.32, 2.8, 76.1, 64.204, 1.04, 71.72, 0.718}, 
 {"IDN", "Asia", "Indonesia", "2021-04-13", 1.577526*^6, 5702., 5001.429, 
  42782., 126., 115., 5767.421, 20.846, 18.285, 156.411, 0.461, 0.42, 1.02, 
  "", "", "", "", "", "", "", "", 50641., 9.060658*^6, 33.126, 0.185, 45084., 
  0.165, 0.111, 9., "people tested", 1.5811449*^7, 1.0377734*^7, 5.433715*^6, 
  208875., 336977., 5.78, 3.79, 1.99, 1232., 68.98, 2.73523621*^8, 145.725, 
  29.3, 5.319, 3.053, 11188.744, 5.7, 342.864, 6.32, 2.8, 76.1, 64.204, 1.04, 
  71.72, 0.718}, {"IDN", "Asia", "Indonesia", "2021-04-14", 1.583182*^6, 
  5656., 5115.143, 42906., 124., 120.286, 5788.1, 20.678, 18.701, 156.864, 
  0.453, 0.44, 1.02, "", "", "", "", "", "", "", "", 44286., 9.104944*^6, 
  33.288, 0.162, 43774., 0.16, 0.117, 8.6, "people tested", 1.6008243*^7, 
  1.0457337*^7, 5.550906*^6, 196794., 320885., 5.85, 3.82, 2.03, 1173., 
  68.98, 2.73523621*^8, 145.725, 29.3, 5.319, 3.053, 11188.744, 5.7, 342.864, 
  6.32, 2.8, 76.1, 64.204, 1.04, 71.72, 0.718}, 
 {"IDN", "Asia", "Indonesia", "2021-04-15", 1.589359*^6, 6177., 5211.286, 
  43073., 167., 120.857, 5810.683, 22.583, 19.052, 157.475, 0.611, 0.442, 
  1.02, "", "", "", "", "", "", "", "", "", "", "", "", 42276., 0.155, 0.123, 
  8.1, "people tested", 1.6498726*^7, 1.0781266*^7, 5.71746*^6, 490483., 
  346749., 6.03, 3.94, 2.09, 1268., 68.98, 2.73523621*^8, 145.725, 29.3, 
  5.319, 3.053, 11188.744, 5.7, 342.864, 6.32, 2.8, 76.1, 64.204, 1.04, 
  71.72, 0.718}, {"IDN", "Asia", "Indonesia", "2021-04-16", 1.594722*^6, 
  5363., 5225.286, 43196., 123., 121.143, 5830.29, 19.607, 19.104, 157.924, 
  0.45, 0.443, 1.02, "", "", "", "", "", "", "", "", "", "", "", "", 41645., 
  0.152, 0.125, 8., "people tested", "", "", "", "", 288403., "", "", "", 
  1054., 68.98, 2.73523621*^8, 145.725, 29.3, 5.319, 3.053, 11188.744, 5.7, 
  342.864, 6.32, 2.8, 76.1, 64.204, 1.04, 71.72, 0.718}, 
 {"IDN", "Asia", "Indonesia", "2021-04-17", 1.599763*^6, 5041., 5270.714, 
  43328., 132., 126.429, 5848.72, 18.43, 19.27, 158.407, 0.483, 0.462, 1.02, 
  "", "", "", "", "", "", "", "", "", "", "", "", 41654., 0.152, 0.127, 7.9, 
  "people tested", 1.6692353*^7, 1.0801563*^7, 5.89079*^6, "", 230058., 6.1, 
  3.95, 2.15, 841., 68.98, 2.73523621*^8, 145.725, 29.3, 5.319, 3.053, 
  11188.744, 5.7, 342.864, 6.32, 2.8, 76.1, 64.204, 1.04, 71.72, 0.718}, 
 {"IDN", "Asia", "Indonesia", "2021-04-18", 1.604348*^6, 4585., 5336.143, 
  43424., 96., 127.714, 5865.482, 16.763, 19.509, 158.758, 0.351, 0.467, 
  1.02, "", "", "", "", "", "", "", "", "", 9.280005*^6, 33.928, "", 43489., 
  0.159, 0.123, 8.1, "people tested", "", "", "", "", 216628., "", "", "", 
  792., 68.98, 2.73523621*^8, 145.725, 29.3, 5.319, 3.053, 11188.744, 5.7, 
  342.864, 6.32, 2.8, 76.1, 64.204, 1.04, 71.72, 0.718}, 
 {"IDN", "Asia", "Indonesia", "2021-04-19", 1.6093*^6, 4952., 5353.714, 
  43567., 143., 130.143, 5883.587, 18.104, 19.573, 159.281, 0.523, 0.476, 
  1.01, "", "", "", "", "", "", "", "", 37267., 9.317272*^6, 34.064, 0.136, 
  43894., 0.16, 0.122, 8.2, "people tested", 1.7024955*^7, 1.0972343*^7, 
  6.052612*^6, "", 203197., 6.22, 4.01, 2.21, 743., 68.98, 2.73523621*^8, 
  145.725, 29.3, 5.319, 3.053, 11188.744, 5.7, 342.864, 6.32, 2.8, 76.1, 
  64.204, 1.04, 71.72, 0.718}, {"IDN", "Asia", "Indonesia", "2021-04-20", 
  1.614849*^6, 5549., 5331.857, 43777., 210., 142.143, 5903.874, 20.287, 
  19.493, 160.048, 0.768, 0.52, 1.02, "", "", "", "", "", "", "", "", 48107., 
  9.365379*^6, 34.24, 0.176, 43532., 0.159, 0.122, 8.2, "people tested", 
  1.7275001*^7, 1.1116253*^7, 6.158748*^6, 250046., 209079., 6.32, 4.06, 
  2.25, 764., 68.98, 2.73523621*^8, 145.725, 29.3, 5.319, 3.053, 11188.744, 
  5.7, 342.864, 6.32, 2.8, 76.1, 64.204, 1.04, 71.72, 0.718}, 
 {"IDN", "Asia", "Indonesia", "2021-04-21", 1.620569*^6, 5720., 5341., 
  44007., 230., 157.286, 5924.786, 20.912, 19.527, 160.889, 0.841, 0.575, 
  1.01, "", "", "", "", "", "", "", "", 47048., 9.412427*^6, 34.412, 0.172, 
  43926., 0.161, 0.122, 8.2, "people tested", 1.7644225*^7, 1.1302294*^7, 
  6.341931*^6, 369224., 233712., 6.45, 4.13, 2.32, 854., 68.98, 
  2.73523621*^8, 145.725, 29.3, 5.319, 3.053, 11188.744, 5.7, 342.864, 6.32, 
  2.8, 76.1, 64.204, 1.04, 71.72, 0.718}, {"IDN", "Asia", "Indonesia", 
  "2021-04-22", 1.626812*^6, 6243., 5350.429, 44172., 165., 157., 5947.611, 
  22.824, 19.561, 161.492, 0.603, 0.574, 1.01, "", "", "", "", "", "", "", 
  "", 55681., 9.468108*^6, 34.615, 0.204, 45628., 0.167, 0.117, 8.5, 
  "people tested", 1.7920908*^7, 1.1432711*^7, 6.488197*^6, 276683., 203169., 
  6.55, 4.18, 2.37, 743., 68.98, 2.73523621*^8, 145.725, 29.3, 5.319, 3.053, 
  11188.744, 5.7, 342.864, 6.32, 2.8, 76.1, 64.204, 1.04, 71.72, 0.718}, 
 {"IDN", "Asia", "Indonesia", "2021-04-23", 1.632248*^6, 5436., 5360.857, 
  44346., 174., 164.286, 5967.485, 19.874, 19.599, 162.129, 0.636, 0.601, 1., 
  "", "", "", "", "", "", "", "", 41559., 9.509667*^6, 34.767, 0.152, 45313., 
  0.166, 0.118, 8.5, "people tested", 1.8322578*^7, 1.1623251*^7, 
  6.699327*^6, 401670., 246720., 6.7, 4.25, 2.45, 902., 68.98, 2.73523621*^8, 
  145.725, 29.3, 5.319, 3.053, 11188.744, 5.7, 342.864, 6.32, 2.8, 76.1, 
  64.204, 1.04, 71.72, 0.718}, {"IDN", "Asia", "Indonesia", "2021-04-24", 
  1.636792*^6, 4544., 5289.857, 44500., 154., 167.429, 5984.097, 16.613, 
  19.34, 162.692, 0.563, 0.612, 0.99, "", "", "", "", "", "", "", "", 42263., 
  9.55193*^6, 34.922, 0.155, 45099., 0.165, 0.117, 8.5, "people tested", "", 
  "", "", "", 250632., "", "", "", 916., 68.98, 2.73523621*^8, 145.725, 29.3, 
  5.319, 3.053, 11188.744, 5.7, 342.864, 6.32, 2.8, 76.1, 64.204, 1.04, 
  71.72, 0.718}, {"IDN", "Asia", "Indonesia", "2021-04-25", 1.641194*^6, 
  4402., 5263.714, 44594., 94., 167.143, 6000.191, 16.094, 19.244, 163.035, 
  0.344, 0.611, 0.99, "", "", "", "", "", "", "", "", 32525., 9.584455*^6, 
  35.041, 0.119, 43493., 0.159, 0.121, 8.3, "people tested", 1.8570974*^7, 
  1.1741559*^7, 6.829415*^6, "", 244617., 6.79, 4.29, 2.5, 894., 68.98, 
  2.73523621*^8, 145.725, 29.3, 5.319, 3.053, 11188.744, 5.7, 342.864, 6.32, 
  2.8, 76.1, 64.204, 1.04, 71.72, 0.718}, {"IDN", "Asia", "Indonesia", 
  "2021-04-26", 1.647138*^6, 5944., 5405.429, 44771., 177., 172., 6021.922, 
  21.731, 19.762, 163.682, 0.647, 0.629, 0.99, "", "", "", "", "", "", "", 
  "", 36867., 9.621322*^6, 35.175, 0.135, 43436., 0.159, 0.124, 8., 
  "people tested", 1.8842883*^7, 1.1844579*^7, 6.998304*^6, 271909., 259704., 
  6.89, 4.33, 2.56, 949., 68.98, 2.73523621*^8, 145.725, 29.3, 5.319, 3.053, 
  11188.744, 5.7, 342.864, 6.32, 2.8, 76.1, 64.204, 1.04, 71.72, 0.718}, 
 {"IDN", "Asia", "Indonesia", "2021-04-27", 1.651794*^6, 4656., 5277.857, 
  44939., 168., 166., 6038.945, 17.022, 19.296, 164.297, 0.614, 0.607, 0.99, 
  "", "", "", "", "", "", "", "", 51895., 9.673217*^6, 35.365, 0.19, 43977., 
  0.161, 0.12, 8.3, "people tested", 1.9230446*^7, 1.2015912*^7, 7.214534*^6, 
  387563., 279349., 7.03, 4.39, 2.64, 1021., 68.98, 2.73523621*^8, 145.725, 
  29.3, 5.319, 3.053, 11188.744, 5.7, 342.864, 6.32, 2.8, 76.1, 64.204, 1.04, 
  71.72, 0.718}, {"IDN", "Asia", "Indonesia", "2021-04-28", 1.657035*^6, 
  5241., 5209.429, 45116., 177., 158.429, 6058.106, 19.161, 19.046, 164.944, 
  0.647, 0.579, 0.98, "", "", "", "", "", "", "", "", 41057., 9.714274*^6, 
  35.515, 0.15, 43121., 0.158, 0.121, 8.3, "people tested", 1.9561472*^7, 
  1.2150377*^7, 7.411095*^6, 331026., 273892., 7.15, 4.44, 2.71, 1001., 
  68.98, 2.73523621*^8, 145.725, 29.3, 5.319, 3.053, 11188.744, 5.7, 342.864, 
  6.32, 2.8, 76.1, 64.204, 1.04, 71.72, 0.718}, 
 {"IDN", "Asia", "Indonesia", "2021-04-29", 1.662868*^6, 5833., 5150.857, 
  45334., 218., 166., 6079.431, 21.325, 18.831, 165.741, 0.797, 0.607, 0.98, 
  "", "", "", "", "", "", "", "", 55483., 9.769757*^6, 35.718, 0.203, 43093., 
  0.158, 0.12, 8.4, "people tested", 1.9890198*^7, 1.2306755*^7, 7.583443*^6, 
  328726., 281327., 7.27, 4.5, 2.77, 1029., 68.98, 2.73523621*^8, 145.725, 
  29.3, 5.319, 3.053, 11188.744, 5.7, 342.864, 6.32, 2.8, 76.1, 64.204, 1.04, 
  71.72, 0.718}, {"IDN", "Asia", "Indonesia", "2021-04-30", 1.668368*^6, 
  5500., 5160., 45521., 187., 167.857, 6099.539, 20.108, 18.865, 166.424, 
  0.684, 0.614, 0.98, "", "", "", "", "", "", "", "", 51664., 9.821421*^6, 
  35.907, 0.189, 44536., 0.163, 0.116, 8.6, "people tested", 2.0068537*^7, 
  1.2422253*^7, 7.646284*^6, 178339., 249423., 7.34, 4.54, 2.8, 912., 68.98, 
  2.73523621*^8, 145.725, 29.3, 5.319, 3.053, 11188.744, 5.7, 342.864, 6.32, 
  2.8, 76.1, 64.204, 1.04, 71.72, 0.718}, {"IDN", "Asia", "Indonesia", 
  "2021-05-01", 1.67288*^6, 4512., 5155.429, 45652., 131., 164.571, 6116.035, 
  16.496, 18.848, 166.903, 0.479, 0.602, 0.97, "", "", "", "", "", "", "", 
  "", 41722., 9.863143*^6, 36.06, 0.153, 44459., 0.163, 0.116, 8.6, 
  "people tested", "", "", "", "", 239107., "", "", "", 874., 68.98, 
  2.73523621*^8, 145.725, 29.3, 5.319, 3.053, 11188.744, 5.7, 342.864, 6.32, 
  2.8, 76.1, 64.204, 1.04, 71.72, 0.718}, {"IDN", "Asia", "Indonesia", 
  "2021-05-02", 1.677274*^6, 4394., 5154.286, 45796., 144., 171.714, 
  6132.099, 16.064, 18.844, 167.43, 0.526, 0.628, 0.97, "", "", "", "", "", 
  "", "", "", 32389., 9.895532*^6, 36.178, 0.118, 44440., 0.162, 0.116, 8.6, 
  "people tested", 2.0172516*^7, 1.2469406*^7, 7.70311*^6, "", 228792., 7.38, 
  4.56, 2.82, 836., 68.98, 2.73523621*^8, 145.725, 29.3, 5.319, 3.053, 
  11188.744, 5.7, 342.864, 6.32, 2.8, 76.1, 64.204, 1.04, 71.72, 0.718}, 
 {"IDN", "Asia", "Indonesia", "2021-05-03", 1.682004*^6, 4730., 4980.857, 
  45949., 153., 168.286, 6149.392, 17.293, 18.21, 167.989, 0.559, 0.615, 
  0.97, "", "", "", "", "", "", "", "", 35713., 9.931245*^6, 36.309, 0.131, 
  44275., 0.162, 0.112, 8.9, "people tested", "", "", "", "", 227754., "", 
  "", "", 833., 68.98, 2.73523621*^8, 145.725, 29.3, 5.319, 3.053, 11188.744, 
  5.7, 342.864, 6.32, 2.8, 76.1, 64.204, 1.04, 71.72, 0.718}, 
 {"IDN", "Asia", "Indonesia", "2021-05-04", 1.686373*^6, 4369., 4939.857, 
  46137., 188., 171.143, 6165.365, 15.973, 18.06, 168.676, 0.687, 0.626, 
  0.98, "", "", "", "", "", "", "", "", 51536., 9.982781*^6, 36.497, 0.188, 
  44223., 0.162, 0.112, 9., "people tested", 2.0701804*^7, 1.2699568*^7, 
  8.002236*^6, "", 210194., 7.57, 4.64, 2.93, 768., 68.98, 2.73523621*^8, 
  145.725, 29.3, 5.319, 3.053, 11188.744, 5.7, 342.864, 6.32, 2.8, 76.1, 
  64.204, 1.04, 71.72, 0.718}, {"IDN", "Asia", "Indonesia", "2021-05-05", 
  1.691658*^6, 5285., 4946.143, 46349., 212., 176.143, 6184.687, 19.322, 
  18.083, 169.452, 0.775, 0.644, 0.99, "", "", "", "", "", "", "", "", 
  51176., 1.0033957*^7, 36.684, 0.187, 45669., 0.167, 0.108, 9.2, 
  "people tested", "", "", "", "", 210472., "", "", "", 769., 68.98, 
  2.73523621*^8, 145.725, 29.3, 5.319, 3.053, 11188.744, 5.7, 342.864, 6.32, 
  2.8, 76.1, 64.204, 1.04, 71.72, 0.718}, {"IDN", "Asia", "Indonesia", 
  "2021-05-06", 1.697305*^6, 5647., 4919.571, 46496., 147., 166., 6205.332, 
  20.645, 17.986, 169.989, 0.537, 0.607, 1., "", "", "", "", "", "", "", "", 
  50122., 1.0084079*^7, 36.867, 0.183, 44903., 0.164, 0.11, 9.1, 
  "people tested", 2.1367754*^7, 1.3028699*^7, 8.339055*^6, "", 211079., 
  7.81, 4.76, 3.05, 772., 68.98, 2.73523621*^8, 145.725, 29.3, 5.319, 3.053, 
  11188.744, 5.7, 342.864, 6.32, 2.8, 76.1, 64.204, 1.04, 71.72, 0.718}, 
 {"IDN", "Asia", "Indonesia", "2021-05-07", 1.703632*^6, 6327., 5037.714, 
  46663., 167., 163.143, 6228.464, 23.131, 18.418, 170.6, 0.611, 0.596, 1., 
  "", "", "", "", "", "", "", "", 46635., 1.0130714*^7, 37.038, 0.17, 44185., 
  0.162, 0.114, 8.8, "people tested", 2.1666868*^7, 1.3180814*^7, 
  8.486054*^6, 299114., 228333., 7.92, 4.82, 3.1, 835., 68.98, 2.73523621*^8, 
  145.725, 29.3, 5.319, 3.053, 11188.744, 5.7, 342.864, 6.32, 2.8, 76.1, 
  64.204, 1.04, 71.72, 0.718}, {"IDN", "Asia", "Indonesia", "2021-05-08", 
  1.709762*^6, 6130., 5268.857, 46842., 179., 170., 6250.875, 22.411, 19.263, 
  171.254, 0.654, 0.622, 0.99, "", "", "", "", "", "", "", "", 44705., 
  1.0175419*^7, 37.201, 0.163, 44611., 0.163, 0.118, 8.5, "people tested", 
  "", "", "", "", 244222., "", "", "", 893., 68.98, 2.73523621*^8, 145.725, 
  29.3, 5.319, 3.053, 11188.744, 5.7, 342.864, 6.32, 2.8, 76.1, 64.204, 1.04, 
  71.72, 0.718}, {"IDN", "Asia", "Indonesia", "2021-05-09", 1.713684*^6, 
  3922., 5201.429, 47012., 170., 173.714, 6265.214, 14.339, 19.016, 171.875, 
  0.622, 0.635, 0.96, "", "", "", "", "", "", "", "", 30249., 1.0205668*^7, 
  37.312, 0.111, 44305., 0.162, 0.117, 8.5, "people tested", 2.1993299*^7, 
  1.3349469*^7, 8.64383*^6, "", 260112., 8.04, 4.88, 3.16, 951., 68.98, 
  2.73523621*^8, 145.725, 29.3, 5.319, 3.053, 11188.744, 5.7, 342.864, 6.32, 
  2.8, 76.1, 64.204, 1.04, 71.72, 0.718}, {"IDN", "Asia", "Indonesia", 
  "2021-05-10", 1.718575*^6, 4891., 5224.429, 47218., 206., 181.286, 
  6283.095, 17.881, 19.1, 172.629, 0.753, 0.663, 0.93, "", "", "", "", "", 
  "", "", "", 31963., 1.0237631*^7, 37.429, 0.117, 43769., 0.16, 0.119, 8.4, 
  "people tested", "", "", "", "", 261092., "", "", "", 955., 68.98, 
  2.73523621*^8, 145.725, 29.3, 5.319, 3.053, 11188.744, 5.7, 342.864, 6.32, 
  2.8, 76.1, 64.204, 1.04, 71.72, 0.718}, {"IDN", "Asia", "Indonesia", 
  "2021-05-11", 1.723596*^6, 5021., 5317.571, 47465., 247., 189.714, 
  6301.452, 18.357, 19.441, 173.532, 0.903, 0.694, 0.91, "", "", "", "", "", 
  "", "", "", 45090., 1.0282721*^7, 37.594, 0.165, 42849., 0.157, 0.124, 8.1, 
  "people tested", 2.2536306*^7, 1.3647777*^7, 8.888529*^6, "", 262072., 
  8.24, 4.99, 3.25, 958., 68.98, 2.73523621*^8, 145.725, 29.3, 5.319, 3.053, 
  11188.744, 5.7, 342.864, 6.32, 2.8, 76.1, 64.204, 1.04, 71.72, 0.718}, 
 {"IDN", "Asia", "Indonesia", "2021-05-12", 1.728204*^6, 4608., 5220.857, 
  47617., 152., 181.143, 6318.299, 16.847, 19.087, 174.087, 0.556, 0.662, 
  0.88, "", "", "", "", "", "", "", "", 38640., 1.0321361*^7, 37.735, 0.141, 
  41058., 0.15, 0.127, 7.9, "people tested", "", "", "", "", 220282., "", "", 
  "", 805., 68.98, 2.73523621*^8, 145.725, 29.3, 5.319, 3.053, 11188.744, 
  5.7, 342.864, 6.32, 2.8, 76.1, 64.204, 1.04, 71.72, 0.718}, 
 {"IDN", "Asia", "Indonesia", "2021-05-13", 1.731652*^6, 3448., 4906.714, 
  47716., 99., 174.286, 6330.905, 12.606, 17.939, 174.449, 0.362, 0.637, 
  0.86, "", "", "", "", "", "", "", "", 21713., 1.0343074*^7, 37.814, 0.079, 
  36999., 0.135, 0.133, 7.5, "people tested", 2.2617205*^7, 1.3697256*^7, 
  8.919949*^6, "", 178493., 8.27, 5.01, 3.26, 653., 68.98, 2.73523621*^8, 
  145.725, 29.3, 5.319, 3.053, 11188.744, 5.7, 342.864, 6.32, 2.8, 76.1, 
  64.204, 1.04, 71.72, 0.718}, {"IDN", "Asia", "Indonesia", "2021-05-14", 
  1.734285*^6, 2633., 4379., 47823., 107., 165.714, 6340.531, 9.626, 16.01, 
  174.84, 0.391, 0.606, 0.85, "", "", "", "", "", "", "", "", 15945., 
  1.0359019*^7, 37.872, 0.058, 32615., 0.119, 0.134, 7.4, "people tested", 
  2.2622367*^7, 1.3700389*^7, 8.921978*^6, 5162., 136500., 8.27, 5.01, 3.26, 
  499., 68.98, 2.73523621*^8, 145.725, 29.3, 5.319, 3.053, 11188.744, 5.7, 
  342.864, 6.32, 2.8, 76.1, 64.204, 1.04, 71.72, 0.718}, 
 {"IDN", "Asia", "Indonesia", "2021-05-15", 1.73667*^6, 2385., 3844., 47967., 
  144., 160.714, 6349.251, 8.72, 14.054, 175.367, 0.526, 0.588, 0.87, "", "", 
  "", "", "", "", "", "", 22519., 1.0381538*^7, 37.955, 0.082, 29446., 0.108, 
  0.131, 7.7, "people tested", "", "", "", "", 120236., "", "", "", 440., 
  68.98, 2.73523621*^8, 145.725, 29.3, 5.319, 3.053, 11188.744, 5.7, 342.864, 
  6.32, 2.8, 76.1, 64.204, 1.04, 71.72, 0.718}, 
 {"IDN", "Asia", "Indonesia", "2021-05-16", 1.73975*^6, 3080., 3723.714, 
  48093., 126., 154.429, 6360.511, 11.26, 13.614, 175.828, 0.461, 0.565, 
  0.92, "", "", "", "", "", "", "", "", 27640., 1.0409178*^7, 38.056, 0.101, 
  29073., 0.106, 0.128, 7.8, "people tested", 2.2721097*^7, 1.374516*^7, 
  8.975937*^6, "", 103971., 8.31, 5.03, 3.28, 380., 68.98, 2.73523621*^8, 
  145.725, 29.3, 5.319, 3.053, 11188.744, 5.7, 342.864, 6.32, 2.8, 76.1, 
  64.204, 1.04, 71.72, 0.718}, {"IDN", "Asia", "Indonesia", "2021-05-17", 
  1.744045*^6, 4295., 3638.571, 48305., 212., 155.286, 6376.213, 15.702, 
  13.303, 176.603, 0.775, 0.568, 0.97, "", "", "", "", "", "", "", "", 
  36988., 1.0446166*^7, 38.191, 0.135, 29791., 0.109, 0.122, 8.2, 
  "people tested", 2.2922067*^7, 1.3828102*^7, 9.093965*^6, 200970., 93895., 
  8.38, 5.06, 3.32, 343., 68.98, 2.73523621*^8, 145.725, 29.3, 5.319, 3.053, 
  11188.744, 5.7, 342.864, 6.32, 2.8, 76.1, 64.204, 1.04, 71.72, 0.718}, 
 {"IDN", "Asia", "Indonesia", "2021-05-18", 1.74823*^6, 4185., 3519.143, 
  48477., 172., 144.571, 6391.514, 15.3, 12.866, 177.231, 0.629, 0.529, 1.02, 
  "", "", "", "", "", "", "", "", 43504., 1.048967*^7, 38.35, 0.159, 29564., 
  0.108, 0.119, 8.4, "people tested", 2.3262139*^7, 1.3985952*^7, 
  9.276187*^6, 340072., 103690., 8.5, 5.11, 3.39, 379., 68.98, 2.73523621*^8, 
  145.725, 29.3, 5.319, 3.053, 11188.744, 5.7, 342.864, 6.32, 2.8, 76.1, 
  64.204, 1.04, 71.72, 0.718}, {"IDN", "Asia", "Indonesia", "2021-05-19", 
  1.753101*^6, 4871., 3556.714, 48669., 192., 150.286, 6409.322, 17.808, 
  13.003, 177.933, 0.702, 0.549, 1.06, "", "", "", "", "", "", "", "", 
  53158., 1.0542828*^7, 38.544, 0.194, 31638., 0.116, 0.112, 8.9, 
  "people tested", "", "", "", "", 153004., "", "", "", 559., 68.98, 
  2.73523621*^8, 145.725, 29.3, 5.319, 3.053, 11188.744, 5.7, 342.864, 6.32, 
  2.8, 76.1, 64.204, 1.04, 71.72, 0.718}, {"IDN", "Asia", "Indonesia", 
  "2021-05-20", 1.758898*^6, 5797., 3892.286, 48887., 218., 167.286, 
  6430.516, 21.194, 14.23, 178.73, 0.797, 0.612, 1.1, "", "", "", "", "", "", 
  "", "", 55741., 1.0598569*^7, 38.748, 0.204, 36499., 0.133, 0.107, 9.4, 
  "people tested", 2.4033424*^7, 1.4452878*^7, 9.580546*^6, "", 202317., 
  8.79, 5.28, 3.5, 740., 68.98, 2.73523621*^8, 145.725, 29.3, 5.319, 3.053, 
  11188.744, 5.7, 342.864, 6.32, 2.8, 76.1, 64.204, 1.04, 71.72, 0.718}, 
 {"IDN", "Asia", "Indonesia", "2021-05-21", 1.764644*^6, 5746., 4337., 
  49073., 186., 178.571, 6451.523, 21.007, 15.856, 179.41, 0.68, 0.653, 1.12, 
  "", "", "", "", "", "", "", "", 71775., 1.0670344*^7, 39.011, 0.262, 
  44475., 0.163, 0.098, 10.3, "people tested", 2.4431758*^7, 1.4685236*^7, 
  9.746522*^6, 398334., 258484., 8.93, 5.37, 3.56, 945., 68.98, 
  2.73523621*^8, 145.725, 29.3, 5.319, 3.053, 11188.744, 5.7, 342.864, 6.32, 
  2.8, 76.1, 64.204, 1.04, 71.72, 0.718}, {"IDN", "Asia", "Indonesia", 
  "2021-05-22", 1.76994*^6, 5296., 4752.857, 49205., 132., 176.857, 6470.885, 
  19.362, 17.376, 179.893, 0.483, 0.647, 1.12, "", "", "", "", "", "", "", 
  "", "", "", "", "", 48075., 0.176, 0.099, 10.1, "people tested", "", "", 
  "", "", 277075., "", "", "", 1013., 68.98, 2.73523621*^8, 145.725, 29.3, 
  5.319, 3.053, 11188.744, 5.7, 342.864, 6.32, 2.8, 76.1, 64.204, 1.04, 
  71.72, 0.718}, {"IDN", "Asia", "Indonesia", "2021-05-23", 1.77522*^6, 
  5280., 5067.143, 49328., 123., 176.429, 6490.189, 19.304, 18.525, 180.343, 
  0.45, 0.645, 1.13, "", "", "", "", "", "", "", "", "", 1.0765788*^7, 39.36, 
  "", 50944., 0.186, 0.099, 10.1, "people tested", 2.4790758*^7, 
  1.4909734*^7, 9.881024*^6, "", 295666., 9.06, 5.45, 3.61, 1081., 68.98, 
  2.73523621*^8, 145.725, 29.3, 5.319, 3.053, 11188.744, 5.7, 342.864, 6.32, 
  2.8, 76.1, 64.204, 1.04, 71.72, 0.718}, {"IDN", "Asia", "Indonesia", 
  "2021-05-24", 1.781127*^6, 5907., 5297.429, 49455., 127., 164.286, 
  6511.785, 21.596, 19.367, 180.807, 0.464, 0.601, 1.13, "", "", "", "", "", 
  "", "", "", 54406., 1.0820194*^7, 39.559, 0.199, 53433., 0.195, 0.099, 
  10.1, "people tested", 2.4826221*^7, 1.4919592*^7, 9.906629*^6, 35463., 
  272022., 9.08, 5.45, 3.62, 995., 68.98, 2.73523621*^8, 145.725, 29.3, 
  5.319, 3.053, 11188.744, 5.7, 342.864, 6.32, 2.8, 76.1, 64.204, 1.04, 
  71.72, 0.718}, {"IDN", "Asia", "Indonesia", "2021-05-25", 1.786187*^6, 
  5060., 5422.429, 49627., 172., 164.286, 6530.284, 18.499, 19.824, 181.436, 
  0.629, 0.601, 1.12, "", "", "", "", "", "", "", "", 61861., 1.0882055*^7, 
  39.785, 0.226, 56055., 0.205, 0.097, 10.3, "people tested", 2.5782177*^7, 
  1.5546158*^7, 1.0236019*^7, 955956., 360005., 9.43, 5.68, 3.74, 1316., 
  68.98, 2.73523621*^8, 145.725, 29.3, 5.319, 3.053, 11188.744, 5.7, 342.864, 
  6.32, 2.8, 76.1, 64.204, 1.04, 71.72, 0.718}, 
 {"IDN", "Asia", "Indonesia", "2021-05-26", 1.791221*^6, 5034., 5445.714, 
  49771., 144., 157.429, 6548.689, 18.404, 19.909, 181.962, 0.526, 0.576, 
  1.11, "", "", "", "", "", "", "", "", 56318., 1.0938373*^7, 39.991, 0.206, 
  56506., 0.207, 0.096, 10.4, "people tested", "", "", "", "", 336543., "", 
  "", "", 1230., 68.98, 2.73523621*^8, 145.725, 29.3, 5.319, 3.053, 
  11188.744, 5.7, 342.864, 6.32, 2.8, 76.1, 64.204, 1.04, 71.72, 0.718}, 
 {"IDN", "Asia", "Indonesia", "2021-05-27", 1.797499*^6, 6278., 5514.429, 
  49907., 136., 145.714, 6571.641, 22.952, 20.161, 182.46, 0.497, 0.533, 
  1.11, "", "", "", "", "", "", "", "", 62386., 1.1000759*^7, 40.219, 0.228, 
  57456., 0.21, 0.096, 10.4, "people tested", "", "", "", "", 313080., "", 
  "", "", 1145., 68.98, 2.73523621*^8, 145.725, 29.3, 5.319, 3.053, 
  11188.744, 5.7, 342.864, 6.32, 2.8, 76.1, 64.204, 1.04, 71.72, 0.718}, 
 {"IDN", "Asia", "Indonesia", "2021-05-28", 1.803361*^6, 5862., 5531., 
  50100., 193., 146.714, 6593.072, 21.431, 20.221, 183.165, 0.706, 0.536, 
  1.11, "", "", "", "", "", "", "", "", 73092., 1.1073851*^7, 40.486, 0.267, 
  57644., 0.211, 0.096, 10.4, "people tested", "", "", "", "", 287804., "", 
  "", "", 1052., 68.98, 2.73523621*^8, 145.725, 29.3, 5.319, 3.053, 
  11188.744, 5.7, 342.864, 6.32, 2.8, 76.1, 64.204, 1.04, 71.72, 0.718}, 
 {"IDN", "Asia", "Indonesia", "2021-05-29", 1.809926*^6, 6565., 5712.286, 
  50262., 162., 151., 6617.074, 24.002, 20.884, 183.757, 0.592, 0.552, 1.11, 
  "", "", "", "", "", "", "", "", 71834., 1.1145685*^7, 40.749, 0.263, 
  61088., 0.223, 0.094, 10.7, "people tested", "", "", "", "", 293790., "", 
  "", "", 1074., 68.98, 2.73523621*^8, 145.725, 29.3, 5.319, 3.053, 
  11188.744, 5.7, 342.864, 6.32, 2.8, 76.1, 64.204, 1.04, 71.72, 0.718}, 
 {"IDN", "Asia", "Indonesia", "2021-05-30", 1.816041*^6, 6115., 5831.571, 
  50404., 142., 153.714, 6639.43, 22.356, 21.32, 184.277, 0.519, 0.562, 1.09, 
  "", "", "", "", "", "", "", "", 52132., 1.1197817*^7, 40.939, 0.191, 
  61718., 0.226, 0.094, 10.6, "people tested", 2.6889189*^7, 1.63047*^7, 
  1.0584489*^7, "", 299776., 9.83, 5.96, 3.87, 1096., 68.98, 2.73523621*^8, 
  145.725, 29.3, 5.319, 3.053, 11188.744, 5.7, 342.864, 6.32, 2.8, 76.1, 
  64.204, 1.04, 71.72, 0.718}, {"IDN", "Asia", "Indonesia", "2021-05-31", 
  1.821703*^6, 5662., 5796.571, 50578., 174., 160.429, 6660.13, 20.7, 21.192, 
  184.913, 0.636, 0.587, 1.07, "", "", "", "", "", "", "", "", 53491., 
  1.1251308*^7, 41.135, 0.196, 61588., 0.225, 0.094, 10.6, "people tested", 
  2.7045507*^7, 1.6413672*^7, 1.0631835*^7, 156318., 317041., 9.89, 6., 3.89, 
  1159., 68.98, 2.73523621*^8, 145.725, 29.3, 5.319, 3.053, 11188.744, 5.7, 
  342.864, 6.32, 2.8, 76.1, 64.204, 1.04, 71.72, 0.718}, 
 {"IDN", "Asia", "Indonesia", "2021-06-01", 1.826527*^6, 4824., 5762.857, 
  50723., 145., 156.571, 6677.767, 17.637, 21.069, 185.443, 0.53, 0.572, 
  1.06, "", "", "", "", "", "", "", "", 51600., 1.1302908*^7, 41.323, 0.189, 
  60122., 0.22, 0.096, 10.4, "people tested", 2.7308881*^7, 1.6594581*^7, 
  1.07143*^7, 263374., 218101., 9.98, 6.07, 3.92, 797., "", 2.73523621*^8, 
  145.725, 29.3, 5.319, 3.053, 11188.744, 5.7, 342.864, 6.32, 2.8, 76.1, 
  64.204, 1.04, 71.72, 0.718}, {"IDN", "Asia", "Indonesia", "2021-06-02", 
  1.831773*^6, 5246., 5793.143, 50908., 185., 162.429, 6696.946, 19.179, 
  21.18, 186.119, 0.676, 0.594, 1.05, "", "", "", "", "", "", "", "", 49731., 
  1.1352639*^7, 41.505, 0.182, 59181., 0.216, 0.098, 10.2, "people tested", 
  2.7619247*^7, 1.6766263*^7, 1.0852984*^7, 310366., 230810., 10.1, 6.13, 
  3.97, 844., "", 2.73523621*^8, 145.725, 29.3, 5.319, 3.053, 11188.744, 5.7, 
  342.864, 6.32, 2.8, 76.1, 64.204, 1.04, 71.72, 0.718}, 
 {"IDN", "Asia", "Indonesia", "2021-06-03", 1.837126*^6, 5353., 5661., 
  51095., 187., 169.714, 6716.517, 19.571, 20.697, 186.803, 0.684, 0.62, 
  1.06, "", "", "", "", "", "", "", "", 58367., 1.1411006*^7, 41.719, 0.213, 
  58607., 0.214, 0.097, 10.4, "people tested", 2.802775*^7, 1.704285*^7, 
  1.09849*^7, 408503., 257538., 10.25, 6.23, 4.02, 942., "", 2.73523621*^8, 
  145.725, 29.3, 5.319, 3.053, 11188.744, 5.7, 342.864, 6.32, 2.8, 76.1, 
  64.204, 1.04, 71.72, 0.718}, {"IDN", "Asia", "Indonesia", "2021-06-04", 
  1.843612*^6, 6486., 5750.143, 51296., 201., 170.857, 6740.23, 23.713, 
  21.022, 187.538, 0.735, 0.625, 1.07, "", "", "", "", "", "", "", "", 
  65207., 1.1476213*^7, 41.957, 0.238, 57480., 0.21, 0.1, 10., 
  "people tested", 2.848671*^7, 1.7416321*^7, 1.1070389*^7, 458960., 291475., 
  10.41, 6.37, 4.05, 1066., "", 2.73523621*^8, 145.725, 29.3, 5.319, 3.053, 
  11188.744, 5.7, 342.864, 6.32, 2.8, 76.1, 64.204, 1.04, 71.72, 0.718}, 
 {"IDN", "Asia", "Indonesia", "2021-06-05", 1.850206*^6, 6594., 5754.286, 
  51449., 153., 169.571, 6764.337, 24.108, 21.038, 188.097, 0.559, 0.62, 
  1.07, "", "", "", "", "", "", "", "", 56772., 1.1532985*^7, 42.164, 0.208, 
  55329., 0.202, 0.104, 9.6, "people tested", 2.8702933*^7, 1.7581464*^7, 
  1.1121469*^7, 216223., 290735., 10.49, 6.43, 4.07, 1063., "", 
  2.73523621*^8, 145.725, 29.3, 5.319, 3.053, 11188.744, 5.7, 342.864, 6.32, 
  2.8, 76.1, 64.204, 1.04, 71.72, 0.718}, {"IDN", "Asia", "Indonesia", 
  "2021-06-06", 1.856038*^6, 5832., 5713.857, 51612., 163., 172.571, 
  6785.659, 21.322, 20.89, 188.693, 0.596, 0.631, 1.07, "", "", "", "", "", 
  "", "", "", 49240., 1.1582225*^7, 42.345, 0.18, 54915., 0.201, 0.104, 9.6, 
  "people tested", 2.877036*^7, 1.7643603*^7, 1.1126757*^7, 67427., 268739., 
  10.52, 6.45, 4.07, 983., "", 2.73523621*^8, 145.725, 29.3, 5.319, 3.053, 
  11188.744, 5.7, 342.864, 6.32, 2.8, 76.1, 64.204, 1.04, 71.72, 0.718}, 
 {"IDN", "Asia", "Indonesia", "2021-06-07", 1.863031*^6, 6993., 5904., 
  51803., 191., 175., 6811.225, 25.566, 21.585, 189.391, 0.698, 0.64, "", "", 
  "", "", "", "", "", "", "", 51495., 1.163372*^7, 42.533, 0.188, 54630., 
  0.2, 0.108, 9.3, "people tested", 2.8972987*^7, 1.7775918*^7, 1.1197069*^7, 
  202627., 275354., 10.59, 6.5, 4.09, 1007., "", 2.73523621*^8, 145.725, 
  29.3, 5.319, 3.053, 11188.744, 5.7, 342.864, 6.32, 2.8, 76.1, 64.204, 1.04, 
  71.72, 0.718}, {"OWID_INT", "", "International", "2020-02-07", 61., 61., 
  "", "", "", "", "", "", "", "", "", "", "", "", "", "", "", "", "", "", "", 
  "", "", "", "", "", "", "", "", "", "", "", "", "", "", "", "", "", "", "", 
  "", "", "", "", "", "", "", "", "", "", "", "", "", "", ""}, 
 {"OWID_INT", "", "International", "2020-02-08", 61., 0., "", "", "", "", "", 
  "", "", "", "", "", "", "", "", "", "", "", "", "", "", "", "", "", "", "", 
  "", "", "", "", "", "", "", "", "", "", "", "", "", "", "", "", "", "", "", 
  "", "", "", "", "", "", "", "", "", ""}, {"OWID_INT", "", "International", 
  "2020-02-09", 64., 3., "", "", "", "", "", "", "", "", "", "", "", "", "", 
  "", "", "", "", "", "", "", "", "", "", "", "", "", "", "", "", "", "", "", 
  "", "", "", "", "", "", "", "", "", "", "", "", "", "", "", "", "", "", "", 
  "", ""}, {"OWID_INT", "", "International", "2020-02-10", 135., 71., "", "", 
  "", "", "", "", "", "", "", "", "", "", "", "", "", "", "", "", "", "", "", 
  "", "", "", "", "", "", "", "", "", "", "", "", "", "", "", "", "", "", "", 
  "", "", "", "", "", "", "", "", "", "", "", "", ""}, 
 {"OWID_INT", "", "International", "2020-02-11", 135., 0., "", "", "", "", 
  "", "", "", "", "", "", "", "", "", "", "", "", "", "", "", "", "", "", "", 
  "", "", "", "", "", "", "", "", "", "", "", "", "", "", "", "", "", "", "", 
  "", "", "", "", "", "", "", "", "", "", ""}, 
 {"OWID_INT", "", "International", "2020-02-12", 175., 40., 25., "", "", 0., 
  "", "", "", "", "", "", "", "", "", "", "", "", "", "", "", "", "", "", "", 
  "", "", "", "", "", "", "", "", "", "", "", "", "", "", "", "", "", "", "", 
  "", "", "", "", "", "", "", "", "", "", ""}, 
 {"OWID_INT", "", "International", "2020-02-13", 175., 0., 25., "", "", 0., 
  "", "", "", "", "", "", "", "", "", "", "", "", "", "", "", "", "", "", "", 
  "", "", "", "", "", "", "", "", "", "", "", "", "", "", "", "", "", "", "", 
  "", "", "", "", "", "", "", "", "", "", ""}, 
 {"OWID_INT", "", "International", "2020-02-14", 218., 43., 22.429, "", "", 
  0., "", "", "", "", "", "", "", "", "", "", "", "", "", "", "", "", "", "", 
  "", "", "", "", "", "", "", "", "", "", "", "", "", "", "", "", "", "", "", 
  "", "", "", "", "", "", "", "", "", "", "", ""}, 
 {"OWID_INT", "", "International", "2020-02-15", 285., 67., 32., "", "", 0., 
  "", "", "", "", "", "", "", "", "", "", "", "", "", "", "", "", "", "", "", 
  "", "", "", "", "", "", "", "", "", "", "", "", "", "", "", "", "", "", "", 
  "", "", "", "", "", "", "", "", "", "", ""}, 
 {"OWID_INT", "", "International", "2020-02-16", 355., 70., 41.571, "", "", 
  0., "", "", "", "", "", "", "", "", "", "", "", "", "", "", "", "", "", "", 
  "", "", "", "", "", "", "", "", "", "", "", "", "", "", "", "", "", "", "", 
  "", "", "", "", "", "", "", "", "", "", "", ""}, 
 {"OWID_INT", "", "International", "2020-02-17", 454., 99., 45.571, "", "", 
  0., "", "", "", "", "", "", "", "", "", "", "", "", "", "", "", "", "", "", 
  "", "", "", "", "", "", "", "", "", "", "", "", "", "", "", "", "", "", "", 
  "", "", "", "", "", "", "", "", "", "", "", ""}, 
 {"OWID_INT", "", "International", "2020-02-18", 542., 88., 58.143, "", "", 
  0., "", "", "", "", "", "", "", "", "", "", "", "", "", "", "", "", "", "", 
  "", "", "", "", "", "", "", "", "", "", "", "", "", "", "", "", "", "", "", 
  "", "", "", "", "", "", "", "", "", "", "", ""}, 
 {"OWID_INT", "", "International", "2020-02-19", 621., 79., 63.714, "", "", 
  0., "", "", "", "", "", "", "", "", "", "", "", "", "", "", "", "", "", "", 
  "", "", "", "", "", "", "", "", "", "", "", "", "", "", "", "", "", "", "", 
  "", "", "", "", "", "", "", "", "", "", "", ""}, 
 {"OWID_INT", "", "International", "2020-02-20", 634., 13., 65.571, 2., 2., 
  0.286, "", "", "", "", "", "", "", "", "", "", "", "", "", "", "", "", "", 
  "", "", "", "", "", "", "", "", "", "", "", "", "", "", "", "", "", "", "", 
  "", "", "", "", "", "", "", "", "", "", "", "", ""}, 
 {"OWID_INT", "", "International", "2020-02-21", 634., 0., 59.429, 2., 0., 
  0.286, "", "", "", "", "", "", "", "", "", "", "", "", "", "", "", "", "", 
  "", "", "", "", "", "", "", "", "", "", "", "", "", "", "", "", "", "", "", 
  "", "", "", "", "", "", "", "", "", "", "", "", ""}, 
 {"OWID_INT", "", "International", "2020-02-22", 634., 0., 49.857, 2., 0., 
  0.286, "", "", "", "", "", "", "", "", "", "", "", "", "", "", "", "", "", 
  "", "", "", "", "", "", "", "", "", "", "", "", "", "", "", "", "", "", "", 
  "", "", "", "", "", "", "", "", "", "", "", "", ""}, 
 {"OWID_INT", "", "International", "2020-02-23", 691., 57., 48., 3., 1., 
  0.429, "", "", "", "", "", "", "", "", "", "", "", "", "", "", "", "", "", 
  "", "", "", "", "", "", "", "", "", "", "", "", "", "", "", "", "", "", "", 
  "", "", "", "", "", "", "", "", "", "", "", "", ""}, 
 {"OWID_INT", "", "International", "2020-02-24", 691., 0., 33.857, 3., 0., 
  0.429, "", "", "", "", "", "", "", "", "", "", "", "", "", "", "", "", "", 
  "", "", "", "", "", "", "", "", "", "", "", "", "", "", "", "", "", "", "", 
  "", "", "", "", "", "", "", "", "", "", "", "", ""}, 
 {"OWID_INT", "", "International", "2020-02-25", 691., 0., 21.286, 3., 0., 
  0.429, "", "", "", "", "", "", "", "", "", "", "", "", "", "", "", "", "", 
  "", "", "", "", "", "", "", "", "", "", "", "", "", "", "", "", "", "", "", 
  "", "", "", "", "", "", "", "", "", "", "", "", ""}, 
 {"OWID_INT", "", "International", "2020-02-26", 705., 14., 12., 4., 1., 
  0.571, "", "", "", "", "", "", "", "", "", "", "", "", "", "", "", "", "", 
  "", "", "", "", "", "", "", "", "", "", "", "", "", "", "", "", "", "", "", 
  "", "", "", "", "", "", "", "", "", "", "", "", ""}, 
 {"OWID_INT", "", "International", "2020-02-27", 705., 0., 10.143, 4., 0., 
  0.286, "", "", "", "", "", "", "", "", "", "", "", "", "", "", "", "", "", 
  "", "", "", "", "", "", "", "", "", "", "", "", "", "", "", "", "", "", "", 
  "", "", "", "", "", "", "", "", "", "", "", "", ""}, 
 {"OWID_INT", "", "International", "2020-02-28", 705., 0., 10.143, 6., 2., 
  0.571, "", "", "", "", "", "", "", "", "", "", "", "", "", "", "", "", "", 
  "", "", "", "", "", "", "", "", "", "", "", "", "", "", "", "", "", "", "", 
  "", "", "", "", "", "", "", "", "", "", "", "", ""}, 
 {"OWID_INT", "", "International", "2020-02-29", 705., 0., 10.143, 6., 0., 
  0.571, "", "", "", "", "", "", "", "", "", "", "", "", "", "", "", "", "", 
  "", "", "", "", "", "", "", "", "", "", "", "", "", "", "", "", "", "", "", 
  "", "", "", "", "", "", "", "", "", "", "", "", ""}, 
 {"OWID_INT", "", "International", "2020-03-01", 705., 0., 2., 6., 0., 0.429, 
  "", "", "", "", "", "", "", "", "", "", "", "", "", "", "", "", "", "", "", 
  "", "", "", "", "", "", "", "", "", "", "", "", "", "", "", "", "", "", "", 
  "", "", "", "", "", "", "", "", "", "", ""}, 
 {"OWID_INT", "", "International", "2020-03-02", 705., 0., 2., 6., 0., 0.429, 
  "", "", "", "", "", "", "", "", "", "", "", "", "", "", "", "", "", "", "", 
  "", "", "", "", "", "", "", "", "", "", "", "", "", "", "", "", "", "", "", 
  "", "", "", "", "", "", "", "", "", "", ""}, 
 {"OWID_INT", "", "International", "2020-03-03", 706., 1., 2.143, 6., 0., 
  0.429, "", "", "", "", "", "", "", "", "", "", "", "", "", "", "", "", "", 
  "", "", "", "", "", "", "", "", "", "", "", "", "", "", "", "", "", "", "", 
  "", "", "", "", "", "", "", "", "", "", "", "", ""}, 
 {"OWID_INT", "", "International", "2020-03-04", 706., 0., 0.143, 6., 0., 
  0.286, "", "", "", "", "", "", "", "", "", "", "", "", "", "", "", "", "", 
  "", "", "", "", "", "", "", "", "", "", "", "", "", "", "", "", "", "", "", 
  "", "", "", "", "", "", "", "", "", "", "", "", ""}, 
 {"OWID_INT", "", "International", "2020-03-05", 706., 0., 0.143, 6., 0., 
  0.286, "", "", "", "", "", "", "", "", "", "", "", "", "", "", "", "", "", 
  "", "", "", "", "", "", "", "", "", "", "", "", "", "", "", "", "", "", "", 
  "", "", "", "", "", "", "", "", "", "", "", "", ""}, 
 {"OWID_INT", "", "International", "2020-03-06", 706., 0., 0.143, 6., 0., 0., 
  "", "", "", "", "", "", "", "", "", "", "", "", "", "", "", "", "", "", "", 
  "", "", "", "", "", "", "", "", "", "", "", "", "", "", "", "", "", "", "", 
  "", "", "", "", "", "", "", "", "", "", ""}, 
 {"OWID_INT", "", "International", "2020-03-07", 706., 0., 0.143, 6., 0., 0., 
  "", "", "", "", "", "", "", "", "", "", "", "", "", "", "", "", "", "", "", 
  "", "", "", "", "", "", "", "", "", "", "", "", "", "", "", "", "", "", "", 
  "", "", "", "", "", "", "", "", "", "", ""}, 
 {"OWID_INT", "", "International", "2020-03-08", 706., 0., 0.143, 6., 0., 0., 
  "", "", "", "", "", "", "", "", "", "", "", "", "", "", "", "", "", "", "", 
  "", "", "", "", "", "", "", "", "", "", "", "", "", "", "", "", "", "", "", 
  "", "", "", "", "", "", "", "", "", "", ""}, 
 {"OWID_INT", "", "International", "2020-03-09", 706., 0., 0.143, 6., 0., 0., 
  "", "", "", "", "", "", "", "", "", "", "", "", "", "", "", "", "", "", "", 
  "", "", "", "", "", "", "", "", "", "", "", "", "", "", "", "", "", "", "", 
  "", "", "", "", "", "", "", "", "", "", ""}, 
 {"OWID_INT", "", "International", "2020-03-10", 706., 0., 0., 6., 0., 0., 
  "", "", "", "", "", "", "", "", "", "", "", "", "", "", "", "", "", "", "", 
  "", "", "", "", "", "", "", "", "", "", "", "", "", "", "", "", "", "", "", 
  "", "", "", "", "", "", "", "", "", "", ""}, 
 {"OWID_INT", "", "International", "2020-03-11", 706., 0., 0., 7., 1., 0.143, 
  "", "", "", "", "", "", "", "", "", "", "", "", "", "", "", "", "", "", "", 
  "", "", "", "", "", "", "", "", "", "", "", "", "", "", "", "", "", "", "", 
  "", "", "", "", "", "", "", "", "", "", ""}, 
 {"OWID_INT", "", "International", "2020-03-12", 706., 0., 0., 7., 0., 0.143, 
  "", "", "", "", "", "", "", "", "", "", "", "", "", "", "", "", "", "", "", 
  "", "", "", "", "", "", "", "", "", "", "", "", "", "", "", "", "", "", "", 
  "", "", "", "", "", "", "", "", "", "", ""}, 
 {"OWID_INT", "", "International", "2020-03-13", 706., 0., 0., 7., 0., 0.143, 
  "", "", "", "", "", "", "", "", "", "", "", "", "", "", "", "", "", "", "", 
  "", "", "", "", "", "", "", "", "", "", "", "", "", "", "", "", "", "", "", 
  "", "", "", "", "", "", "", "", "", "", ""}, 
 {"OWID_INT", "", "International", "2020-03-14", 706., 0., 0., 7., 0., 0.143, 
  "", "", "", "", "", "", "", "", "", "", "", "", "", "", "", "", "", "", "", 
  "", "", "", "", "", "", "", "", "", "", "", "", "", "", "", "", "", "", "", 
  "", "", "", "", "", "", "", "", "", "", ""}, 
 {"OWID_INT", "", "International", "2020-03-15", 706., 0., 0., 7., 0., 0.143, 
  "", "", "", "", "", "", "", "", "", "", "", "", "", "", "", "", "", "", "", 
  "", "", "", "", "", "", "", "", "", "", "", "", "", "", "", "", "", "", "", 
  "", "", "", "", "", "", "", "", "", "", ""}, 
 {"OWID_INT", "", "International", "2020-03-16", 706., 0., 0., 7., 0., 0.143, 
  "", "", "", "", "", "", "", "", "", "", "", "", "", "", "", "", "", "", "", 
  "", "", "", "", "", "", "", "", "", "", "", "", "", "", "", "", "", "", "", 
  "", "", "", "", "", "", "", "", "", "", ""}, 
 {"OWID_INT", "", "International", "2020-03-17", 706., 0., 0., 7., 0., 0.143, 
  "", "", "", "", "", "", "", "", "", "", "", "", "", "", "", "", "", "", "", 
  "", "", "", "", "", "", "", "", "", "", "", "", "", "", "", "", "", "", "", 
  "", "", "", "", "", "", "", "", "", "", ""}, 
 {"OWID_INT", "", "International", "2020-03-18", 712., 6., 0.857, 7., 0., 0., 
  "", "", "", "", "", "", "", "", "", "", "", "", "", "", "", "", "", "", "", 
  "", "", "", "", "", "", "", "", "", "", "", "", "", "", "", "", "", "", "", 
  "", "", "", "", "", "", "", "", "", "", ""}, 
 {"OWID_INT", "", "International", "2020-03-19", 712., 0., 0.857, 7., 0., 0., 
  "", "", "", "", "", "", "", "", "", "", "", "", "", "", "", "", "", "", "", 
  "", "", "", "", "", "", "", "", "", "", "", "", "", "", "", "", "", "", "", 
  "", "", "", "", "", "", "", "", "", "", ""}, 
 {"OWID_INT", "", "International", "2020-03-20", 712., 0., 0.857, 7., 0., 0., 
  "", "", "", "", "", "", "", "", "", "", "", "", "", "", "", "", "", "", "", 
  "", "", "", "", "", "", "", "", "", "", "", "", "", "", "", "", "", "", "", 
  "", "", "", "", "", "", "", "", "", "", ""}, 
 {"OWID_INT", "", "International", "2020-03-21", 712., 0., 0.857, 8., 1., 
  0.143, "", "", "", "", "", "", "", "", "", "", "", "", "", "", "", "", "", 
  "", "", "", "", "", "", "", "", "", "", "", "", "", "", "", "", "", "", "", 
  "", "", "", "", "", "", "", "", "", "", "", "", ""}, 
 {"OWID_INT", "", "International", "2020-03-22", 712., 0., 0.857, 8., 0., 
  0.143, "", "", "", "", "", "", "", "", "", "", "", "", "", "", "", "", "", 
  "", "", "", "", "", "", "", "", "", "", "", "", "", "", "", "", "", "", "", 
  "", "", "", "", "", "", "", "", "", "", "", "", ""}, 
 {"OWID_INT", "", "International", "2020-03-23", 712., 0., 0.857, 8., 0., 
  0.143, "", "", "", "", "", "", "", "", "", "", "", "", "", "", "", "", "", 
  "", "", "", "", "", "", "", "", "", "", "", "", "", "", "", "", "", "", "", 
  "", "", "", "", "", "", "", "", "", "", "", "", ""}, 
 {"OWID_INT", "", "International", "2020-03-24", 712., 0., 0.857, 10., 2., 
  0.429, "", "", "", "", "", "", "", "", "", "", "", "", "", "", "", "", "", 
  "", "", "", "", "", "", "", "", "", "", "", "", "", "", "", "", "", "", "", 
  "", "", "", "", "", "", "", "", "", "", "", "", ""}, 
 {"OWID_INT", "", "International", "2020-03-25", 712., 0., 0., 10., 0., 
  0.429, "", "", "", "", "", "", "", "", "", "", "", "", "", "", "", "", "", 
  "", "", "", "", "", "", "", "", "", "", "", "", "", "", "", "", "", "", "", 
  "", "", "", "", "", "", "", "", "", "", "", "", ""}, 
 {"OWID_INT", "", "International", "2020-03-26", 712., 0., 0., 10., 0., 
  0.429, "", "", "", "", "", "", "", "", "", "", "", "", "", "", "", "", "", 
  "", "", "", "", "", "", "", "", "", "", "", "", "", "", "", "", "", "", "", 
  "", "", "", "", "", "", "", "", "", "", "", "", ""}, 
 {"OWID_INT", "", "International", "2020-03-27", 712., 0., 0., 10., 0., 
  0.429, "", "", "", "", "", "", "", "", "", "", "", "", "", "", "", "", "", 
  "", "", "", "", "", "", "", "", "", "", "", "", "", "", "", "", "", "", "", 
  "", "", "", "", "", "", "", "", "", "", "", "", ""}, 
 {"OWID_INT", "", "International", "2020-03-28", 714., 2., 0.286, 10., 0., 
  0.286, "", "", "", "", "", "", "", "", "", "", "", "", "", "", "", "", "", 
  "", "", "", "", "", "", "", "", "", "", "", "", "", "", "", "", "", "", "", 
  "", "", "", "", "", "", "", "", "", "", "", "", ""}, 
 {"OWID_INT", "", "International", "2020-03-29", 714., 0., 0.286, 10., 0., 
  0.286, "", "", "", "", "", "", "", "", "", "", "", "", "", "", "", "", "", 
  "", "", "", "", "", "", "", "", "", "", "", "", "", "", "", "", "", "", "", 
  "", "", "", "", "", "", "", "", "", "", "", "", ""}, 
 {"OWID_INT", "", "International", "2020-03-30", 714., 0., 0.286, 10., 0., 
  0.286, "", "", "", "", "", "", "", "", "", "", "", "", "", "", "", "", "", 
  "", "", "", "", "", "", "", "", "", "", "", "", "", "", "", "", "", "", "", 
  "", "", "", "", "", "", "", "", "", "", "", "", ""}, 
 {"OWID_INT", "", "International", "2020-03-31", 714., 0., 0.286, 10., 0., 
  0., "", "", "", "", "", "", "", "", "", "", "", "", "", "", "", "", "", "", 
  "", "", "", "", "", "", "", "", "", "", "", "", "", "", "", "", "", "", "", 
  "", "", "", "", "", "", "", "", "", "", "", ""}, 
 {"OWID_INT", "", "International", "2020-04-01", 721., 7., 1.286, 13., 3., 
  0.429, "", "", "", "", "", "", "", "", "", "", "", "", "", "", "", "", "", 
  "", "", "", "", "", "", "", "", "", "", "", "", "", "", "", "", "", "", "", 
  "", "", "", "", "", "", "", "", "", "", "", "", ""}, 
 {"OWID_INT", "", "International", "2020-04-02", 721., 0., 1.286, 13., 0., 
  0.429, "", "", "", "", "", "", "", "", "", "", "", "", "", "", "", "", "", 
  "", "", "", "", "", "", "", "", "", "", "", "", "", "", "", "", "", "", "", 
  "", "", "", "", "", "", "", "", "", "", "", "", ""}, 
 {"OWID_INT", "", "International", "2020-04-03", 721., 0., 1.286, 13., 0., 
  0.429, "", "", "", "", "", "", "", "", "", "", "", "", "", "", "", "", "", 
  "", "", "", "", "", "", "", "", "", "", "", "", "", "", "", "", "", "", "", 
  "", "", "", "", "", "", "", "", "", "", "", "", ""}, 
 {"OWID_INT", "", "International", "2020-04-04", 721., 0., 1., 13., 0., 
  0.429, "", "", "", "", "", "", "", "", "", "", "", "", "", "", "", "", "", 
  "", "", "", "", "", "", "", "", "", "", "", "", "", "", "", "", "", "", "", 
  "", "", "", "", "", "", "", "", "", "", "", "", ""}, 
 {"OWID_INT", "", "International", "2020-04-05", 721., 0., 1., 13., 0., 
  0.429, "", "", "", "", "", "", "", "", "", "", "", "", "", "", "", "", "", 
  "", "", "", "", "", "", "", "", "", "", "", "", "", "", "", "", "", "", "", 
  "", "", "", "", "", "", "", "", "", "", "", "", ""}, 
 {"OWID_INT", "", "International", "2020-04-06", 721., 0., 1., 13., 0., 
  0.429, "", "", "", "", "", "", "", "", "", "", "", "", "", "", "", "", "", 
  "", "", "", "", "", "", "", "", "", "", "", "", "", "", "", "", "", "", "", 
  "", "", "", "", "", "", "", "", "", "", "", "", ""}, 
 {"OWID_INT", "", "International", "2020-04-07", 721., 0., 1., 13., 0., 
  0.429, "", "", "", "", "", "", "", "", "", "", "", "", "", "", "", "", "", 
  "", "", "", "", "", "", "", "", "", "", "", "", "", "", "", "", "", "", "", 
  "", "", "", "", "", "", "", "", "", "", "", "", ""}, 
 {"OWID_INT", "", "International", "2020-04-08", 721., 0., 0., 13., 0., 0., 
  "", "", "", "", "", "", "", "", "", "", "", "", "", "", "", "", "", "", "", 
  "", "", "", "", "", "", "", "", "", "", "", "", "", "", "", "", "", "", "", 
  "", "", "", "", "", "", "", "", "", "", ""}, 
 {"OWID_INT", "", "International", "2020-04-09", 721., 0., 0., 13., 0., 0., 
  "", "", "", "", "", "", "", "", "", "", "", "", "", "", "", "", "", "", "", 
  "", "", "", "", "", "", "", "", "", "", "", "", "", "", "", "", "", "", "", 
  "", "", "", "", "", "", "", "", "", "", ""}, 
 {"OWID_INT", "", "International", "2020-04-10", 721., 0., 0., 13., 0., 0., 
  "", "", "", "", "", "", "", "", "", "", "", "", "", "", "", "", "", "", "", 
  "", "", "", "", "", "", "", "", "", "", "", "", "", "", "", "", "", "", "", 
  "", "", "", "", "", "", "", "", "", "", ""}, 
 {"OWID_INT", "", "International", "2020-04-11", 721., 0., 0., 13., 0., 0., 
  "", "", "", "", "", "", "", "", "", "", "", "", "", "", "", "", "", "", "", 
  "", "", "", "", "", "", "", "", "", "", "", "", "", "", "", "", "", "", "", 
  "", "", "", "", "", "", "", "", "", "", ""}, 
 {"OWID_INT", "", "International", "2020-04-12", 721., 0., 0., 13., 0., 0., 
  "", "", "", "", "", "", "", "", "", "", "", "", "", "", "", "", "", "", "", 
  "", "", "", "", "", "", "", "", "", "", "", "", "", "", "", "", "", "", "", 
  "", "", "", "", "", "", "", "", "", "", ""}, 
 {"OWID_INT", "", "International", "2020-04-13", 721., 0., 0., 13., 0., 0., 
  "", "", "", "", "", "", "", "", "", "", "", "", "", "", "", "", "", "", "", 
  "", "", "", "", "", "", "", "", "", "", "", "", "", "", "", "", "", "", "", 
  "", "", "", "", "", "", "", "", "", "", ""}, 
 {"OWID_INT", "", "International", "2020-04-14", 721., 0., 0., 14., 1., 
  0.143, "", "", "", "", "", "", "", "", "", "", "", "", "", "", "", "", "", 
  "", "", "", "", "", "", "", "", "", "", "", "", "", "", "", "", "", "", "", 
  "", "", "", "", "", "", "", "", "", "", "", "", ""}, 
 {"OWID_INT", "", "International", "2020-04-15", 721., 0., 0., 14., 0., 
  0.143, "", "", "", "", "", "", "", "", "", "", "", "", "", "", "", "", "", 
  "", "", "", "", "", "", "", "", "", "", "", "", "", "", "", "", "", "", "", 
  "", "", "", "", "", "", "", "", "", "", "", "", ""}, 
 {"OWID_INT", "", "International", "2020-04-16", 721., 0., 0., 14., 0., 
  0.143, "", "", "", "", "", "", "", "", "", "", "", "", "", "", "", "", "", 
  "", "", "", "", "", "", "", "", "", "", "", "", "", "", "", "", "", "", "", 
  "", "", "", "", "", "", "", "", "", "", "", "", ""}, 
 {"OWID_INT", "", "International", "2020-04-17", 721., 0., 0., 15., 1., 
  0.286, "", "", "", "", "", "", "", "", "", "", "", "", "", "", "", "", "", 
  "", "", "", "", "", "", "", "", "", "", "", "", "", "", "", "", "", "", "", 
  "", "", "", "", "", "", "", "", "", "", "", "", ""}, 
 {"OWID_INT", "", "International", "2020-04-18", 721., 0., 0., 15., 0., 
  0.286, "", "", "", "", "", "", "", "", "", "", "", "", "", "", "", "", "", 
  "", "", "", "", "", "", "", "", "", "", "", "", "", "", "", "", "", "", "", 
  "", "", "", "", "", "", "", "", "", "", "", "", ""}, 
 {"OWID_INT", "", "International", "2020-04-19", 721., 0., 0., 15., 0., 
  0.286, "", "", "", "", "", "", "", "", "", "", "", "", "", "", "", "", "", 
  "", "", "", "", "", "", "", "", "", "", "", "", "", "", "", "", "", "", "", 
  "", "", "", "", "", "", "", "", "", "", "", "", ""}, 
 {"OWID_INT", "", "International", "2020-04-20", 721., 0., 0., 15., 0., 
  0.286, "", "", "", "", "", "", "", "", "", "", "", "", "", "", "", "", "", 
  "", "", "", "", "", "", "", "", "", "", "", "", "", "", "", "", "", "", "", 
  "", "", "", "", "", "", "", "", "", "", "", "", ""}, 
 {"OWID_INT", "", "International", "2020-04-21", 721., 0., 0., 15., 0., 
  0.143, "", "", "", "", "", "", "", "", "", "", "", "", "", "", "", "", "", 
  "", "", "", "", "", "", "", "", "", "", "", "", "", "", "", "", "", "", "", 
  "", "", "", "", "", "", "", "", "", "", "", "", ""}, 
 {"OWID_INT", "", "International", "2020-04-22", 721., 0., 0., 15., 0., 
  0.143, "", "", "", "", "", "", "", "", "", "", "", "", "", "", "", "", "", 
  "", "", "", "", "", "", "", "", "", "", "", "", "", "", "", "", "", "", "", 
  "", "", "", "", "", "", "", "", "", "", "", "", ""}, 
 {"OWID_INT", "", "International", "2020-04-23", 721., 0., 0., 15., 0., 
  0.143, "", "", "", "", "", "", "", "", "", "", "", "", "", "", "", "", "", 
  "", "", "", "", "", "", "", "", "", "", "", "", "", "", "", "", "", "", "", 
  "", "", "", "", "", "", "", "", "", "", "", "", ""}, 
 {"OWID_INT", "", "International", "2020-04-24", 721., 0., 0., 15., 0., 0., 
  "", "", "", "", "", "", "", "", "", "", "", "", "", "", "", "", "", "", "", 
  "", "", "", "", "", "", "", "", "", "", "", "", "", "", "", "", "", "", "", 
  "", "", "", "", "", "", "", "", "", "", ""}, 
 {"OWID_INT", "", "International", "2020-04-25", 721., 0., 0., 15., 0., 0., 
  "", "", "", "", "", "", "", "", "", "", "", "", "", "", "", "", "", "", "", 
  "", "", "", "", "", "", "", "", "", "", "", "", "", "", "", "", "", "", "", 
  "", "", "", "", "", "", "", "", "", "", ""}, 
 {"OWID_INT", "", "International", "2020-04-26", 721., 0., 0., 15., 0., 0., 
  "", "", "", "", "", "", "", "", "", "", "", "", "", "", "", "", "", "", "", 
  "", "", "", "", "", "", "", "", "", "", "", "", "", "", "", "", "", "", "", 
  "", "", "", "", "", "", "", "", "", "", ""}, 
 {"OWID_INT", "", "International", "2020-04-27", 721., 0., 0., 15., 0., 0., 
  "", "", "", "", "", "", "", "", "", "", "", "", "", "", "", "", "", "", "", 
  "", "", "", "", "", "", "", "", "", "", "", "", "", "", "", "", "", "", "", 
  "", "", "", "", "", "", "", "", "", "", ""}, 
 {"OWID_INT", "", "International", "2020-04-28", 721., 0., 0., 15., 0., 0., 
  "", "", "", "", "", "", "", "", "", "", "", "", "", "", "", "", "", "", "", 
  "", "", "", "", "", "", "", "", "", "", "", "", "", "", "", "", "", "", "", 
  "", "", "", "", "", "", "", "", "", "", ""}, 
 {"OWID_INT", "", "International", "2020-04-29", 721., 0., 0., 15., 0., 0., 
  "", "", "", "", "", "", "", "", "", "", "", "", "", "", "", "", "", "", "", 
  "", "", "", "", "", "", "", "", "", "", "", "", "", "", "", "", "", "", "", 
  "", "", "", "", "", "", "", "", "", "", ""}, 
 {"OWID_INT", "", "International", "2020-04-30", 721., 0., 0., 15., 0., 0., 
  "", "", "", "", "", "", "", "", "", "", "", "", "", "", "", "", "", "", "", 
  "", "", "", "", "", "", "", "", "", "", "", "", "", "", "", "", "", "", "", 
  "", "", "", "", "", "", "", "", "", "", ""}, 
 {"OWID_INT", "", "International", "2020-05-01", 721., 0., 0., 15., 0., 0., 
  "", "", "", "", "", "", "", "", "", "", "", "", "", "", "", "", "", "", "", 
  "", "", "", "", "", "", "", "", "", "", "", "", "", "", "", "", "", "", "", 
  "", "", "", "", "", "", "", "", "", "", ""}, 
 {"OWID_INT", "", "International", "2020-05-02", 721., 0., 0., 15., 0., 0., 
  "", "", "", "", "", "", "", "", "", "", "", "", "", "", "", "", "", "", "", 
  "", "", "", "", "", "", "", "", "", "", "", "", "", "", "", "", "", "", "", 
  "", "", "", "", "", "", "", "", "", "", ""}, 
 {"OWID_INT", "", "International", "2020-05-03", 721., 0., 0., 15., 0., 0., 
  "", "", "", "", "", "", "", "", "", "", "", "", "", "", "", "", "", "", "", 
  "", "", "", "", "", "", "", "", "", "", "", "", "", "", "", "", "", "", "", 
  "", "", "", "", "", "", "", "", "", "", ""}, 
 {"OWID_INT", "", "International", "2020-05-04", 721., 0., 0., 15., 0., 0., 
  "", "", "", "", "", "", "", "", "", "", "", "", "", "", "", "", "", "", "", 
  "", "", "", "", "", "", "", "", "", "", "", "", "", "", "", "", "", "", "", 
  "", "", "", "", "", "", "", "", "", "", ""}, 
 {"OWID_INT", "", "International", "2020-05-05", 721., 0., 0., 15., 0., 0., 
  "", "", "", "", "", "", "", "", "", "", "", "", "", "", "", "", "", "", "", 
  "", "", "", "", "", "", "", "", "", "", "", "", "", "", "", "", "", "", "", 
  "", "", "", "", "", "", "", "", "", "", ""}, 
 {"OWID_INT", "", "International", "2020-05-06", 721., 0., 0., 15., 0., 0., 
  "", "", "", "", "", "", "", "", "", "", "", "", "", "", "", "", "", "", "", 
  "", "", "", "", "", "", "", "", "", "", "", "", "", "", "", "", "", "", "", 
  "", "", "", "", "", "", "", "", "", "", ""}, 
 {"OWID_INT", "", "International", "2020-05-07", 721., 0., 0., 15., 0., 0., 
  "", "", "", "", "", "", "", "", "", "", "", "", "", "", "", "", "", "", "", 
  "", "", "", "", "", "", "", "", "", "", "", "", "", "", "", "", "", "", "", 
  "", "", "", "", "", "", "", "", "", "", ""}, 
 {"OWID_INT", "", "International", "2020-05-08", 721., 0., 0., 15., 0., 0., 
  "", "", "", "", "", "", "", "", "", "", "", "", "", "", "", "", "", "", "", 
  "", "", "", "", "", "", "", "", "", "", "", "", "", "", "", "", "", "", "", 
  "", "", "", "", "", "", "", "", "", "", ""}, 
 {"OWID_INT", "", "International", "2020-05-09", 721., 0., 0., 15., 0., 0., 
  "", "", "", "", "", "", "", "", "", "", "", "", "", "", "", "", "", "", "", 
  "", "", "", "", "", "", "", "", "", "", "", "", "", "", "", "", "", "", "", 
  "", "", "", "", "", "", "", "", "", "", ""}, 
 {"OWID_INT", "", "International", "2020-05-10", 721., 0., 0., 15., 0., 0., 
  "", "", "", "", "", "", "", "", "", "", "", "", "", "", "", "", "", "", "", 
  "", "", "", "", "", "", "", "", "", "", "", "", "", "", "", "", "", "", "", 
  "", "", "", "", "", "", "", "", "", "", ""}, 
 {"OWID_INT", "", "International", "2020-05-11", 721., 0., 0., 15., 0., 0., 
  "", "", "", "", "", "", "", "", "", "", "", "", "", "", "", "", "", "", "", 
  "", "", "", "", "", "", "", "", "", "", "", "", "", "", "", "", "", "", "", 
  "", "", "", "", "", "", "", "", "", "", ""}, 
 {"OWID_INT", "", "International", "2020-05-12", 721., 0., 0., 15., 0., 0., 
  "", "", "", "", "", "", "", "", "", "", "", "", "", "", "", "", "", "", "", 
  "", "", "", "", "", "", "", "", "", "", "", "", "", "", "", "", "", "", "", 
  "", "", "", "", "", "", "", "", "", "", ""}, 
 {"OWID_INT", "", "International", "2020-05-13", 721., 0., 0., 15., 0., 0., 
  "", "", "", "", "", "", "", "", "", "", "", "", "", "", "", "", "", "", "", 
  "", "", "", "", "", "", "", "", "", "", "", "", "", "", "", "", "", "", "", 
  "", "", "", "", "", "", "", "", "", "", ""}, 
 {"OWID_INT", "", "International", "2020-05-14", 721., 0., 0., 15., 0., 0., 
  "", "", "", "", "", "", "", "", "", "", "", "", "", "", "", "", "", "", "", 
  "", "", "", "", "", "", "", "", "", "", "", "", "", "", "", "", "", "", "", 
  "", "", "", "", "", "", "", "", "", "", ""}, 
 {"OWID_INT", "", "International", "2020-05-15", 721., 0., 0., 15., 0., 0., 
  "", "", "", "", "", "", "", "", "", "", "", "", "", "", "", "", "", "", "", 
  "", "", "", "", "", "", "", "", "", "", "", "", "", "", "", "", "", "", "", 
  "", "", "", "", "", "", "", "", "", "", ""}, 
 {"OWID_INT", "", "International", "2020-05-16", 721., 0., 0., 15., 0., 0., 
  "", "", "", "", "", "", "", "", "", "", "", "", "", "", "", "", "", "", "", 
  "", "", "", "", "", "", "", "", "", "", "", "", "", "", "", "", "", "", "", 
  "", "", "", "", "", "", "", "", "", "", ""}, 
 {"OWID_INT", "", "International", "2020-05-17", 721., 0., 0., 15., 0., 0., 
  "", "", "", "", "", "", "", "", "", "", "", "", "", "", "", "", "", "", "", 
  "", "", "", "", "", "", "", "", "", "", "", "", "", "", "", "", "", "", "", 
  "", "", "", "", "", "", "", "", "", "", ""}, 
 {"OWID_INT", "", "International", "2020-05-18", 721., 0., 0., 15., 0., 0., 
  "", "", "", "", "", "", "", "", "", "", "", "", "", "", "", "", "", "", "", 
  "", "", "", "", "", "", "", "", "", "", "", "", "", "", "", "", "", "", "", 
  "", "", "", "", "", "", "", "", "", "", ""}, 
 {"OWID_INT", "", "International", "2020-05-19", 721., 0., 0., 15., 0., 0., 
  "", "", "", "", "", "", "", "", "", "", "", "", "", "", "", "", "", "", "", 
  "", "", "", "", "", "", "", "", "", "", "", "", "", "", "", "", "", "", "", 
  "", "", "", "", "", "", "", "", "", "", ""}, 
 {"OWID_INT", "", "International", "2020-05-20", 721., 0., 0., 15., 0., 0., 
  "", "", "", "", "", "", "", "", "", "", "", "", "", "", "", "", "", "", "", 
  "", "", "", "", "", "", "", "", "", "", "", "", "", "", "", "", "", "", "", 
  "", "", "", "", "", "", "", "", "", "", ""}, 
 {"OWID_INT", "", "International", "2020-05-21", 721., 0., 0., 15., 0., 0., 
  "", "", "", "", "", "", "", "", "", "", "", "", "", "", "", "", "", "", "", 
  "", "", "", "", "", "", "", "", "", "", "", "", "", "", "", "", "", "", "", 
  "", "", "", "", "", "", "", "", "", "", ""}, 
 {"OWID_INT", "", "International", "2020-05-22", 721., 0., 0., 15., 0., 0., 
  "", "", "", "", "", "", "", "", "", "", "", "", "", "", "", "", "", "", "", 
  "", "", "", "", "", "", "", "", "", "", "", "", "", "", "", "", "", "", "", 
  "", "", "", "", "", "", "", "", "", "", ""}, 
 {"OWID_INT", "", "International", "2020-05-23", 721., 0., 0., 15., 0., 0., 
  "", "", "", "", "", "", "", "", "", "", "", "", "", "", "", "", "", "", "", 
  "", "", "", "", "", "", "", "", "", "", "", "", "", "", "", "", "", "", "", 
  "", "", "", "", "", "", "", "", "", "", ""}, 
 {"OWID_INT", "", "International", "2020-05-24", 721., 0., 0., 15., 0., 0., 
  "", "", "", "", "", "", "", "", "", "", "", "", "", "", "", "", "", "", "", 
  "", "", "", "", "", "", "", "", "", "", "", "", "", "", "", "", "", "", "", 
  "", "", "", "", "", "", "", "", "", "", ""}, 
 {"OWID_INT", "", "International", "2020-05-25", 721., 0., 0., 15., 0., 0., 
  "", "", "", "", "", "", "", "", "", "", "", "", "", "", "", "", "", "", "", 
  "", "", "", "", "", "", "", "", "", "", "", "", "", "", "", "", "", "", "", 
  "", "", "", "", "", "", "", "", "", "", ""}, 
 {"OWID_INT", "", "International", "2020-05-26", 721., 0., 0., 15., 0., 0., 
  "", "", "", "", "", "", "", "", "", "", "", "", "", "", "", "", "", "", "", 
  "", "", "", "", "", "", "", "", "", "", "", "", "", "", "", "", "", "", "", 
  "", "", "", "", "", "", "", "", "", "", ""}, 
 {"OWID_INT", "", "International", "2020-05-27", 721., 0., 0., 15., 0., 0., 
  "", "", "", "", "", "", "", "", "", "", "", "", "", "", "", "", "", "", "", 
  "", "", "", "", "", "", "", "", "", "", "", "", "", "", "", "", "", "", "", 
  "", "", "", "", "", "", "", "", "", "", ""}, 
 {"OWID_INT", "", "International", "2020-05-28", 721., 0., 0., 15., 0., 0., 
  "", "", "", "", "", "", "", "", "", "", "", "", "", "", "", "", "", "", "", 
  "", "", "", "", "", "", "", "", "", "", "", "", "", "", "", "", "", "", "", 
  "", "", "", "", "", "", "", "", "", "", ""}, 
 {"OWID_INT", "", "International", "2020-05-29", 721., 0., 0., 15., 0., 0., 
  "", "", "", "", "", "", "", "", "", "", "", "", "", "", "", "", "", "", "", 
  "", "", "", "", "", "", "", "", "", "", "", "", "", "", "", "", "", "", "", 
  "", "", "", "", "", "", "", "", "", "", ""}, 
 {"OWID_INT", "", "International", "2020-05-30", 721., 0., 0., 15., 0., 0., 
  "", "", "", "", "", "", "", "", "", "", "", "", "", "", "", "", "", "", "", 
  "", "", "", "", "", "", "", "", "", "", "", "", "", "", "", "", "", "", "", 
  "", "", "", "", "", "", "", "", "", "", ""}, 
 {"OWID_INT", "", "International", "2020-05-31", 721., 0., 0., 15., 0., 0., 
  "", "", "", "", "", "", "", "", "", "", "", "", "", "", "", "", "", "", "", 
  "", "", "", "", "", "", "", "", "", "", "", "", "", "", "", "", "", "", "", 
  "", "", "", "", "", "", "", "", "", "", ""}, 
 {"OWID_INT", "", "International", "2020-06-01", 721., 0., 0., 15., 0., 0., 
  "", "", "", "", "", "", "", "", "", "", "", "", "", "", "", "", "", "", "", 
  "", "", "", "", "", "", "", "", "", "", "", "", "", "", "", "", "", "", "", 
  "", "", "", "", "", "", "", "", "", "", ""}, 
 {"OWID_INT", "", "International", "2020-06-02", 721., 0., 0., 15., 0., 0., 
  "", "", "", "", "", "", "", "", "", "", "", "", "", "", "", "", "", "", "", 
  "", "", "", "", "", "", "", "", "", "", "", "", "", "", "", "", "", "", "", 
  "", "", "", "", "", "", "", "", "", "", ""}, 
 {"OWID_INT", "", "International", "2020-06-03", 721., 0., 0., 15., 0., 0., 
  "", "", "", "", "", "", "", "", "", "", "", "", "", "", "", "", "", "", "", 
  "", "", "", "", "", "", "", "", "", "", "", "", "", "", "", "", "", "", "", 
  "", "", "", "", "", "", "", "", "", "", ""}, 
 {"OWID_INT", "", "International", "2020-06-04", 721., 0., 0., 15., 0., 0., 
  "", "", "", "", "", "", "", "", "", "", "", "", "", "", "", "", "", "", "", 
  "", "", "", "", "", "", "", "", "", "", "", "", "", "", "", "", "", "", "", 
  "", "", "", "", "", "", "", "", "", "", ""}, 
 {"OWID_INT", "", "International", "2020-06-05", 721., 0., 0., 15., 0., 0., 
  "", "", "", "", "", "", "", "", "", "", "", "", "", "", "", "", "", "", "", 
  "", "", "", "", "", "", "", "", "", "", "", "", "", "", "", "", "", "", "", 
  "", "", "", "", "", "", "", "", "", "", ""}, 
 {"OWID_INT", "", "International", "2020-06-06", 721., 0., 0., 15., 0., 0., 
  "", "", "", "", "", "", "", "", "", "", "", "", "", "", "", "", "", "", "", 
  "", "", "", "", "", "", "", "", "", "", "", "", "", "", "", "", "", "", "", 
  "", "", "", "", "", "", "", "", "", "", ""}, 
 {"OWID_INT", "", "International", "2020-06-07", 721., 0., 0., 15., 0., 0., 
  "", "", "", "", "", "", "", "", "", "", "", "", "", "", "", "", "", "", "", 
  "", "", "", "", "", "", "", "", "", "", "", "", "", "", "", "", "", "", "", 
  "", "", "", "", "", "", "", "", "", "", ""}, 
 {"OWID_INT", "", "International", "2020-06-08", 721., 0., 0., 15., 0., 0., 
  "", "", "", "", "", "", "", "", "", "", "", "", "", "", "", "", "", "", "", 
  "", "", "", "", "", "", "", "", "", "", "", "", "", "", "", "", "", "", "", 
  "", "", "", "", "", "", "", "", "", "", ""}, 
 {"OWID_INT", "", "International", "2020-06-09", 721., 0., 0., 15., 0., 0., 
  "", "", "", "", "", "", "", "", "", "", "", "", "", "", "", "", "", "", "", 
  "", "", "", "", "", "", "", "", "", "", "", "", "", "", "", "", "", "", "", 
  "", "", "", "", "", "", "", "", "", "", ""}, 
 {"OWID_INT", "", "International", "2020-06-10", 721., 0., 0., 15., 0., 0., 
  "", "", "", "", "", "", "", "", "", "", "", "", "", "", "", "", "", "", "", 
  "", "", "", "", "", "", "", "", "", "", "", "", "", "", "", "", "", "", "", 
  "", "", "", "", "", "", "", "", "", "", ""}, 
 {"OWID_INT", "", "International", "2020-06-11", 721., 0., 0., 15., 0., 0., 
  "", "", "", "", "", "", "", "", "", "", "", "", "", "", "", "", "", "", "", 
  "", "", "", "", "", "", "", "", "", "", "", "", "", "", "", "", "", "", "", 
  "", "", "", "", "", "", "", "", "", "", ""}, 
 {"OWID_INT", "", "International", "2020-06-12", 721., 0., 0., 15., 0., 0., 
  "", "", "", "", "", "", "", "", "", "", "", "", "", "", "", "", "", "", "", 
  "", "", "", "", "", "", "", "", "", "", "", "", "", "", "", "", "", "", "", 
  "", "", "", "", "", "", "", "", "", "", ""}, 
 {"OWID_INT", "", "International", "2020-06-13", 721., 0., 0., 15., 0., 0., 
  "", "", "", "", "", "", "", "", "", "", "", "", "", "", "", "", "", "", "", 
  "", "", "", "", "", "", "", "", "", "", "", "", "", "", "", "", "", "", "", 
  "", "", "", "", "", "", "", "", "", "", ""}, 
 {"OWID_INT", "", "International", "2020-06-14", 721., 0., 0., 15., 0., 0., 
  "", "", "", "", "", "", "", "", "", "", "", "", "", "", "", "", "", "", "", 
  "", "", "", "", "", "", "", "", "", "", "", "", "", "", "", "", "", "", "", 
  "", "", "", "", "", "", "", "", "", "", ""}, 
 {"OWID_INT", "", "International", "2020-06-15", 721., 0., 0., 15., 0., 0., 
  "", "", "", "", "", "", "", "", "", "", "", "", "", "", "", "", "", "", "", 
  "", "", "", "", "", "", "", "", "", "", "", "", "", "", "", "", "", "", "", 
  "", "", "", "", "", "", "", "", "", "", ""}, 
 {"OWID_INT", "", "International", "2020-06-16", 721., 0., 0., 15., 0., 0., 
  "", "", "", "", "", "", "", "", "", "", "", "", "", "", "", "", "", "", "", 
  "", "", "", "", "", "", "", "", "", "", "", "", "", "", "", "", "", "", "", 
  "", "", "", "", "", "", "", "", "", "", ""}, 
 {"OWID_INT", "", "International", "2020-06-17", 721., 0., 0., 15., 0., 0., 
  "", "", "", "", "", "", "", "", "", "", "", "", "", "", "", "", "", "", "", 
  "", "", "", "", "", "", "", "", "", "", "", "", "", "", "", "", "", "", "", 
  "", "", "", "", "", "", "", "", "", "", ""}, 
 {"OWID_INT", "", "International", "2020-06-18", 721., 0., 0., 15., 0., 0., 
  "", "", "", "", "", "", "", "", "", "", "", "", "", "", "", "", "", "", "", 
  "", "", "", "", "", "", "", "", "", "", "", "", "", "", "", "", "", "", "", 
  "", "", "", "", "", "", "", "", "", "", ""}, 
 {"OWID_INT", "", "International", "2020-06-19", 721., 0., 0., 15., 0., 0., 
  "", "", "", "", "", "", "", "", "", "", "", "", "", "", "", "", "", "", "", 
  "", "", "", "", "", "", "", "", "", "", "", "", "", "", "", "", "", "", "", 
  "", "", "", "", "", "", "", "", "", "", ""}, 
 {"OWID_INT", "", "International", "2020-06-20", 721., 0., 0., 15., 0., 0., 
  "", "", "", "", "", "", "", "", "", "", "", "", "", "", "", "", "", "", "", 
  "", "", "", "", "", "", "", "", "", "", "", "", "", "", "", "", "", "", "", 
  "", "", "", "", "", "", "", "", "", "", ""}, 
 {"OWID_INT", "", "International", "2020-06-21", 721., 0., 0., 15., 0., 0., 
  "", "", "", "", "", "", "", "", "", "", "", "", "", "", "", "", "", "", "", 
  "", "", "", "", "", "", "", "", "", "", "", "", "", "", "", "", "", "", "", 
  "", "", "", "", "", "", "", "", "", "", ""}, 
 {"OWID_INT", "", "International", "2020-06-22", 721., 0., 0., 15., 0., 0., 
  "", "", "", "", "", "", "", "", "", "", "", "", "", "", "", "", "", "", "", 
  "", "", "", "", "", "", "", "", "", "", "", "", "", "", "", "", "", "", "", 
  "", "", "", "", "", "", "", "", "", "", ""}, 
 {"OWID_INT", "", "International", "2020-06-23", 721., 0., 0., 15., 0., 0., 
  "", "", "", "", "", "", "", "", "", "", "", "", "", "", "", "", "", "", "", 
  "", "", "", "", "", "", "", "", "", "", "", "", "", "", "", "", "", "", "", 
  "", "", "", "", "", "", "", "", "", "", ""}, 
 {"OWID_INT", "", "International", "2020-06-24", 721., 0., 0., 15., 0., 0., 
  "", "", "", "", "", "", "", "", "", "", "", "", "", "", "", "", "", "", "", 
  "", "", "", "", "", "", "", "", "", "", "", "", "", "", "", "", "", "", "", 
  "", "", "", "", "", "", "", "", "", "", ""}, 
 {"OWID_INT", "", "International", "2020-06-25", 721., 0., 0., 15., 0., 0., 
  "", "", "", "", "", "", "", "", "", "", "", "", "", "", "", "", "", "", "", 
  "", "", "", "", "", "", "", "", "", "", "", "", "", "", "", "", "", "", "", 
  "", "", "", "", "", "", "", "", "", "", ""}, 
 {"OWID_INT", "", "International", "2020-06-26", 721., 0., 0., 15., 0., 0., 
  "", "", "", "", "", "", "", "", "", "", "", "", "", "", "", "", "", "", "", 
  "", "", "", "", "", "", "", "", "", "", "", "", "", "", "", "", "", "", "", 
  "", "", "", "", "", "", "", "", "", "", ""}, 
 {"OWID_INT", "", "International", "2020-06-27", 721., 0., 0., 15., 0., 0., 
  "", "", "", "", "", "", "", "", "", "", "", "", "", "", "", "", "", "", "", 
  "", "", "", "", "", "", "", "", "", "", "", "", "", "", "", "", "", "", "", 
  "", "", "", "", "", "", "", "", "", "", ""}, 
 {"OWID_INT", "", "International", "2020-06-28", 721., 0., 0., 15., 0., 0., 
  "", "", "", "", "", "", "", "", "", "", "", "", "", "", "", "", "", "", "", 
  "", "", "", "", "", "", "", "", "", "", "", "", "", "", "", "", "", "", "", 
  "", "", "", "", "", "", "", "", "", "", ""}, 
 {"OWID_INT", "", "International", "2020-06-29", 721., 0., 0., 15., 0., 0., 
  "", "", "", "", "", "", "", "", "", "", "", "", "", "", "", "", "", "", "", 
  "", "", "", "", "", "", "", "", "", "", "", "", "", "", "", "", "", "", "", 
  "", "", "", "", "", "", "", "", "", "", ""}, 
 {"OWID_INT", "", "International", "2020-06-30", 721., 0., 0., 15., 0., 0., 
  "", "", "", "", "", "", "", "", "", "", "", "", "", "", "", "", "", "", "", 
  "", "", "", "", "", "", "", "", "", "", "", "", "", "", "", "", "", "", "", 
  "", "", "", "", "", "", "", "", "", "", ""}, 
 {"OWID_INT", "", "International", "2020-07-01", 721., 0., 0., 15., 0., 0., 
  "", "", "", "", "", "", "", "", "", "", "", "", "", "", "", "", "", "", "", 
  "", "", "", "", "", "", "", "", "", "", "", "", "", "", "", "", "", "", "", 
  "", "", "", "", "", "", "", "", "", "", ""}, 
 {"OWID_INT", "", "International", "2020-07-02", 721., 0., 0., 15., 0., 0., 
  "", "", "", "", "", "", "", "", "", "", "", "", "", "", "", "", "", "", "", 
  "", "", "", "", "", "", "", "", "", "", "", "", "", "", "", "", "", "", "", 
  "", "", "", "", "", "", "", "", "", "", ""}, 
 {"OWID_INT", "", "International", "2020-07-03", 721., 0., 0., 15., 0., 0., 
  "", "", "", "", "", "", "", "", "", "", "", "", "", "", "", "", "", "", "", 
  "", "", "", "", "", "", "", "", "", "", "", "", "", "", "", "", "", "", "", 
  "", "", "", "", "", "", "", "", "", "", ""}, 
 {"OWID_INT", "", "International", "2020-07-04", 721., 0., 0., 15., 0., 0., 
  "", "", "", "", "", "", "", "", "", "", "", "", "", "", "", "", "", "", "", 
  "", "", "", "", "", "", "", "", "", "", "", "", "", "", "", "", "", "", "", 
  "", "", "", "", "", "", "", "", "", "", ""}, 
 {"OWID_INT", "", "International", "2020-07-05", 721., 0., 0., 15., 0., 0., 
  "", "", "", "", "", "", "", "", "", "", "", "", "", "", "", "", "", "", "", 
  "", "", "", "", "", "", "", "", "", "", "", "", "", "", "", "", "", "", "", 
  "", "", "", "", "", "", "", "", "", "", ""}, 
 {"OWID_INT", "", "International", "2020-07-06", 721., 0., 0., 15., 0., 0., 
  "", "", "", "", "", "", "", "", "", "", "", "", "", "", "", "", "", "", "", 
  "", "", "", "", "", "", "", "", "", "", "", "", "", "", "", "", "", "", "", 
  "", "", "", "", "", "", "", "", "", "", ""}, 
 {"OWID_INT", "", "International", "2020-07-07", 721., 0., 0., 15., 0., 0., 
  "", "", "", "", "", "", "", "", "", "", "", "", "", "", "", "", "", "", "", 
  "", "", "", "", "", "", "", "", "", "", "", "", "", "", "", "", "", "", "", 
  "", "", "", "", "", "", "", "", "", "", ""}, 
 {"OWID_INT", "", "International", "2020-07-08", 721., 0., 0., 15., 0., 0., 
  "", "", "", "", "", "", "", "", "", "", "", "", "", "", "", "", "", "", "", 
  "", "", "", "", "", "", "", "", "", "", "", "", "", "", "", "", "", "", "", 
  "", "", "", "", "", "", "", "", "", "", ""}, 
 {"OWID_INT", "", "International", "2020-07-09", 721., 0., 0., 15., 0., 0., 
  "", "", "", "", "", "", "", "", "", "", "", "", "", "", "", "", "", "", "", 
  "", "", "", "", "", "", "", "", "", "", "", "", "", "", "", "", "", "", "", 
  "", "", "", "", "", "", "", "", "", "", ""}, 
 {"OWID_INT", "", "International", "2020-07-10", 721., 0., 0., 15., 0., 0., 
  "", "", "", "", "", "", "", "", "", "", "", "", "", "", "", "", "", "", "", 
  "", "", "", "", "", "", "", "", "", "", "", "", "", "", "", "", "", "", "", 
  "", "", "", "", "", "", "", "", "", "", ""}, 
 {"OWID_INT", "", "International", "2020-07-11", 721., 0., 0., 15., 0., 0., 
  "", "", "", "", "", "", "", "", "", "", "", "", "", "", "", "", "", "", "", 
  "", "", "", "", "", "", "", "", "", "", "", "", "", "", "", "", "", "", "", 
  "", "", "", "", "", "", "", "", "", "", ""}, 
 {"OWID_INT", "", "International", "2020-07-12", 721., 0., 0., 15., 0., 0., 
  "", "", "", "", "", "", "", "", "", "", "", "", "", "", "", "", "", "", "", 
  "", "", "", "", "", "", "", "", "", "", "", "", "", "", "", "", "", "", "", 
  "", "", "", "", "", "", "", "", "", "", ""}, 
 {"OWID_INT", "", "International", "2020-07-13", 721., 0., 0., 15., 0., 0., 
  "", "", "", "", "", "", "", "", "", "", "", "", "", "", "", "", "", "", "", 
  "", "", "", "", "", "", "", "", "", "", "", "", "", "", "", "", "", "", "", 
  "", "", "", "", "", "", "", "", "", "", ""}, 
 {"OWID_INT", "", "International", "2020-07-14", 721., 0., 0., 15., 0., 0., 
  "", "", "", "", "", "", "", "", "", "", "", "", "", "", "", "", "", "", "", 
  "", "", "", "", "", "", "", "", "", "", "", "", "", "", "", "", "", "", "", 
  "", "", "", "", "", "", "", "", "", "", ""}, 
 {"OWID_INT", "", "International", "2020-07-15", 721., 0., 0., 15., 0., 0., 
  "", "", "", "", "", "", "", "", "", "", "", "", "", "", "", "", "", "", "", 
  "", "", "", "", "", "", "", "", "", "", "", "", "", "", "", "", "", "", "", 
  "", "", "", "", "", "", "", "", "", "", ""}, 
 {"OWID_INT", "", "International", "2020-07-16", 721., 0., 0., 15., 0., 0., 
  "", "", "", "", "", "", "", "", "", "", "", "", "", "", "", "", "", "", "", 
  "", "", "", "", "", "", "", "", "", "", "", "", "", "", "", "", "", "", "", 
  "", "", "", "", "", "", "", "", "", "", ""}, 
 {"OWID_INT", "", "International", "2020-07-17", 721., 0., 0., 15., 0., 0., 
  "", "", "", "", "", "", "", "", "", "", "", "", "", "", "", "", "", "", "", 
  "", "", "", "", "", "", "", "", "", "", "", "", "", "", "", "", "", "", "", 
  "", "", "", "", "", "", "", "", "", "", ""}, 
 {"OWID_INT", "", "International", "2020-07-18", 721., 0., 0., 15., 0., 0., 
  "", "", "", "", "", "", "", "", "", "", "", "", "", "", "", "", "", "", "", 
  "", "", "", "", "", "", "", "", "", "", "", "", "", "", "", "", "", "", "", 
  "", "", "", "", "", "", "", "", "", "", ""}, 
 {"OWID_INT", "", "International", "2020-07-19", 721., 0., 0., 15., 0., 0., 
  "", "", "", "", "", "", "", "", "", "", "", "", "", "", "", "", "", "", "", 
  "", "", "", "", "", "", "", "", "", "", "", "", "", "", "", "", "", "", "", 
  "", "", "", "", "", "", "", "", "", "", ""}, 
 {"OWID_INT", "", "International", "2020-07-20", 721., 0., 0., 15., 0., 0., 
  "", "", "", "", "", "", "", "", "", "", "", "", "", "", "", "", "", "", "", 
  "", "", "", "", "", "", "", "", "", "", "", "", "", "", "", "", "", "", "", 
  "", "", "", "", "", "", "", "", "", "", ""}, 
 {"OWID_INT", "", "International", "2020-07-21", 721., 0., 0., 15., 0., 0., 
  "", "", "", "", "", "", "", "", "", "", "", "", "", "", "", "", "", "", "", 
  "", "", "", "", "", "", "", "", "", "", "", "", "", "", "", "", "", "", "", 
  "", "", "", "", "", "", "", "", "", "", ""}, 
 {"OWID_INT", "", "International", "2020-07-22", 721., 0., 0., 15., 0., 0., 
  "", "", "", "", "", "", "", "", "", "", "", "", "", "", "", "", "", "", "", 
  "", "", "", "", "", "", "", "", "", "", "", "", "", "", "", "", "", "", "", 
  "", "", "", "", "", "", "", "", "", "", ""}, 
 {"OWID_INT", "", "International", "2020-07-23", 721., 0., 0., 15., 0., 0., 
  "", "", "", "", "", "", "", "", "", "", "", "", "", "", "", "", "", "", "", 
  "", "", "", "", "", "", "", "", "", "", "", "", "", "", "", "", "", "", "", 
  "", "", "", "", "", "", "", "", "", "", ""}, 
 {"OWID_INT", "", "International", "2020-07-24", 721., 0., 0., 15., 0., 0., 
  "", "", "", "", "", "", "", "", "", "", "", "", "", "", "", "", "", "", "", 
  "", "", "", "", "", "", "", "", "", "", "", "", "", "", "", "", "", "", "", 
  "", "", "", "", "", "", "", "", "", "", ""}, 
 {"OWID_INT", "", "International", "2020-07-25", 721., 0., 0., 15., 0., 0., 
  "", "", "", "", "", "", "", "", "", "", "", "", "", "", "", "", "", "", "", 
  "", "", "", "", "", "", "", "", "", "", "", "", "", "", "", "", "", "", "", 
  "", "", "", "", "", "", "", "", "", "", ""}, 
 {"OWID_INT", "", "International", "2020-07-26", 721., 0., 0., 15., 0., 0., 
  "", "", "", "", "", "", "", "", "", "", "", "", "", "", "", "", "", "", "", 
  "", "", "", "", "", "", "", "", "", "", "", "", "", "", "", "", "", "", "", 
  "", "", "", "", "", "", "", "", "", "", ""}, 
 {"OWID_INT", "", "International", "2020-07-27", 721., 0., 0., 15., 0., 0., 
  "", "", "", "", "", "", "", "", "", "", "", "", "", "", "", "", "", "", "", 
  "", "", "", "", "", "", "", "", "", "", "", "", "", "", "", "", "", "", "", 
  "", "", "", "", "", "", "", "", "", "", ""}, 
 {"OWID_INT", "", "International", "2020-07-28", 721., 0., 0., 15., 0., 0., 
  "", "", "", "", "", "", "", "", "", "", "", "", "", "", "", "", "", "", "", 
  "", "", "", "", "", "", "", "", "", "", "", "", "", "", "", "", "", "", "", 
  "", "", "", "", "", "", "", "", "", "", ""}, 
 {"OWID_INT", "", "International", "2020-07-29", 721., 0., 0., 15., 0., 0., 
  "", "", "", "", "", "", "", "", "", "", "", "", "", "", "", "", "", "", "", 
  "", "", "", "", "", "", "", "", "", "", "", "", "", "", "", "", "", "", "", 
  "", "", "", "", "", "", "", "", "", "", ""}, 
 {"OWID_INT", "", "International", "2020-07-30", 721., 0., 0., 15., 0., 0., 
  "", "", "", "", "", "", "", "", "", "", "", "", "", "", "", "", "", "", "", 
  "", "", "", "", "", "", "", "", "", "", "", "", "", "", "", "", "", "", "", 
  "", "", "", "", "", "", "", "", "", "", ""}, 
 {"OWID_INT", "", "International", "2020-07-31", 721., 0., 0., 15., 0., 0., 
  "", "", "", "", "", "", "", "", "", "", "", "", "", "", "", "", "", "", "", 
  "", "", "", "", "", "", "", "", "", "", "", "", "", "", "", "", "", "", "", 
  "", "", "", "", "", "", "", "", "", "", ""}, 
 {"OWID_INT", "", "International", "2020-08-01", 721., 0., 0., 15., 0., 0., 
  "", "", "", "", "", "", "", "", "", "", "", "", "", "", "", "", "", "", "", 
  "", "", "", "", "", "", "", "", "", "", "", "", "", "", "", "", "", "", "", 
  "", "", "", "", "", "", "", "", "", "", ""}, 
 {"OWID_INT", "", "International", "2020-08-02", 721., 0., 0., 15., 0., 0., 
  "", "", "", "", "", "", "", "", "", "", "", "", "", "", "", "", "", "", "", 
  "", "", "", "", "", "", "", "", "", "", "", "", "", "", "", "", "", "", "", 
  "", "", "", "", "", "", "", "", "", "", ""}, 
 {"OWID_INT", "", "International", "2020-08-03", 721., 0., 0., 15., 0., 0., 
  "", "", "", "", "", "", "", "", "", "", "", "", "", "", "", "", "", "", "", 
  "", "", "", "", "", "", "", "", "", "", "", "", "", "", "", "", "", "", "", 
  "", "", "", "", "", "", "", "", "", "", ""}, 
 {"OWID_INT", "", "International", "2020-08-04", 721., 0., 0., 15., 0., 0., 
  "", "", "", "", "", "", "", "", "", "", "", "", "", "", "", "", "", "", "", 
  "", "", "", "", "", "", "", "", "", "", "", "", "", "", "", "", "", "", "", 
  "", "", "", "", "", "", "", "", "", "", ""}, 
 {"OWID_INT", "", "International", "2020-08-05", 721., 0., 0., 15., 0., 0., 
  "", "", "", "", "", "", "", "", "", "", "", "", "", "", "", "", "", "", "", 
  "", "", "", "", "", "", "", "", "", "", "", "", "", "", "", "", "", "", "", 
  "", "", "", "", "", "", "", "", "", "", ""}, 
 {"OWID_INT", "", "International", "2020-08-06", 721., 0., 0., 15., 0., 0., 
  "", "", "", "", "", "", "", "", "", "", "", "", "", "", "", "", "", "", "", 
  "", "", "", "", "", "", "", "", "", "", "", "", "", "", "", "", "", "", "", 
  "", "", "", "", "", "", "", "", "", "", ""}, 
 {"OWID_INT", "", "International", "2020-08-07", 721., 0., 0., 15., 0., 0., 
  "", "", "", "", "", "", "", "", "", "", "", "", "", "", "", "", "", "", "", 
  "", "", "", "", "", "", "", "", "", "", "", "", "", "", "", "", "", "", "", 
  "", "", "", "", "", "", "", "", "", "", ""}, 
 {"OWID_INT", "", "International", "2020-08-08", 721., 0., 0., 15., 0., 0., 
  "", "", "", "", "", "", "", "", "", "", "", "", "", "", "", "", "", "", "", 
  "", "", "", "", "", "", "", "", "", "", "", "", "", "", "", "", "", "", "", 
  "", "", "", "", "", "", "", "", "", "", ""}, 
 {"OWID_INT", "", "International", "2020-08-09", 721., 0., 0., 15., 0., 0., 
  "", "", "", "", "", "", "", "", "", "", "", "", "", "", "", "", "", "", "", 
  "", "", "", "", "", "", "", "", "", "", "", "", "", "", "", "", "", "", "", 
  "", "", "", "", "", "", "", "", "", "", ""}, 
 {"OWID_INT", "", "International", "2020-08-10", 721., 0., 0., 15., 0., 0., 
  "", "", "", "", "", "", "", "", "", "", "", "", "", "", "", "", "", "", "", 
  "", "", "", "", "", "", "", "", "", "", "", "", "", "", "", "", "", "", "", 
  "", "", "", "", "", "", "", "", "", "", ""}, 
 {"OWID_INT", "", "International", "2020-08-11", 721., 0., 0., 15., 0., 0., 
  "", "", "", "", "", "", "", "", "", "", "", "", "", "", "", "", "", "", "", 
  "", "", "", "", "", "", "", "", "", "", "", "", "", "", "", "", "", "", "", 
  "", "", "", "", "", "", "", "", "", "", ""}, 
 {"OWID_INT", "", "International", "2020-08-12", 721., 0., 0., 15., 0., 0., 
  "", "", "", "", "", "", "", "", "", "", "", "", "", "", "", "", "", "", "", 
  "", "", "", "", "", "", "", "", "", "", "", "", "", "", "", "", "", "", "", 
  "", "", "", "", "", "", "", "", "", "", ""}, 
 {"OWID_INT", "", "International", "2020-08-13", 721., 0., 0., 15., 0., 0., 
  "", "", "", "", "", "", "", "", "", "", "", "", "", "", "", "", "", "", "", 
  "", "", "", "", "", "", "", "", "", "", "", "", "", "", "", "", "", "", "", 
  "", "", "", "", "", "", "", "", "", "", ""}, 
 {"OWID_INT", "", "International", "2020-08-14", 721., 0., 0., 15., 0., 0., 
  "", "", "", "", "", "", "", "", "", "", "", "", "", "", "", "", "", "", "", 
  "", "", "", "", "", "", "", "", "", "", "", "", "", "", "", "", "", "", "", 
  "", "", "", "", "", "", "", "", "", "", ""}, 
 {"OWID_INT", "", "International", "2020-08-15", 721., 0., 0., 15., 0., 0., 
  "", "", "", "", "", "", "", "", "", "", "", "", "", "", "", "", "", "", "", 
  "", "", "", "", "", "", "", "", "", "", "", "", "", "", "", "", "", "", "", 
  "", "", "", "", "", "", "", "", "", "", ""}, 
 {"OWID_INT", "", "International", "2020-08-16", 721., 0., 0., 15., 0., 0., 
  "", "", "", "", "", "", "", "", "", "", "", "", "", "", "", "", "", "", "", 
  "", "", "", "", "", "", "", "", "", "", "", "", "", "", "", "", "", "", "", 
  "", "", "", "", "", "", "", "", "", "", ""}, 
 {"OWID_INT", "", "International", "2020-08-17", 721., 0., 0., 15., 0., 0., 
  "", "", "", "", "", "", "", "", "", "", "", "", "", "", "", "", "", "", "", 
  "", "", "", "", "", "", "", "", "", "", "", "", "", "", "", "", "", "", "", 
  "", "", "", "", "", "", "", "", "", "", ""}, 
 {"OWID_INT", "", "International", "2020-08-18", 721., 0., 0., 15., 0., 0., 
  "", "", "", "", "", "", "", "", "", "", "", "", "", "", "", "", "", "", "", 
  "", "", "", "", "", "", "", "", "", "", "", "", "", "", "", "", "", "", "", 
  "", "", "", "", "", "", "", "", "", "", ""}, 
 {"OWID_INT", "", "International", "2020-08-19", 721., 0., 0., 15., 0., 0., 
  "", "", "", "", "", "", "", "", "", "", "", "", "", "", "", "", "", "", "", 
  "", "", "", "", "", "", "", "", "", "", "", "", "", "", "", "", "", "", "", 
  "", "", "", "", "", "", "", "", "", "", ""}, 
 {"OWID_INT", "", "International", "2020-08-20", 721., 0., 0., 15., 0., 0., 
  "", "", "", "", "", "", "", "", "", "", "", "", "", "", "", "", "", "", "", 
  "", "", "", "", "", "", "", "", "", "", "", "", "", "", "", "", "", "", "", 
  "", "", "", "", "", "", "", "", "", "", ""}, 
 {"OWID_INT", "", "International", "2020-08-21", 721., 0., 0., 15., 0., 0., 
  "", "", "", "", "", "", "", "", "", "", "", "", "", "", "", "", "", "", "", 
  "", "", "", "", "", "", "", "", "", "", "", "", "", "", "", "", "", "", "", 
  "", "", "", "", "", "", "", "", "", "", ""}, 
 {"OWID_INT", "", "International", "2020-08-22", 721., 0., 0., 15., 0., 0., 
  "", "", "", "", "", "", "", "", "", "", "", "", "", "", "", "", "", "", "", 
  "", "", "", "", "", "", "", "", "", "", "", "", "", "", "", "", "", "", "", 
  "", "", "", "", "", "", "", "", "", "", ""}, 
 {"OWID_INT", "", "International", "2020-08-23", 721., 0., 0., 15., 0., 0., 
  "", "", "", "", "", "", "", "", "", "", "", "", "", "", "", "", "", "", "", 
  "", "", "", "", "", "", "", "", "", "", "", "", "", "", "", "", "", "", "", 
  "", "", "", "", "", "", "", "", "", "", ""}, 
 {"OWID_INT", "", "International", "2020-08-24", 721., 0., 0., 15., 0., 0., 
  "", "", "", "", "", "", "", "", "", "", "", "", "", "", "", "", "", "", "", 
  "", "", "", "", "", "", "", "", "", "", "", "", "", "", "", "", "", "", "", 
  "", "", "", "", "", "", "", "", "", "", ""}, 
 {"OWID_INT", "", "International", "2020-08-25", 721., 0., 0., 15., 0., 0., 
  "", "", "", "", "", "", "", "", "", "", "", "", "", "", "", "", "", "", "", 
  "", "", "", "", "", "", "", "", "", "", "", "", "", "", "", "", "", "", "", 
  "", "", "", "", "", "", "", "", "", "", ""}, 
 {"OWID_INT", "", "International", "2020-08-26", 721., 0., 0., 15., 0., 0., 
  "", "", "", "", "", "", "", "", "", "", "", "", "", "", "", "", "", "", "", 
  "", "", "", "", "", "", "", "", "", "", "", "", "", "", "", "", "", "", "", 
  "", "", "", "", "", "", "", "", "", "", ""}, 
 {"OWID_INT", "", "International", "2020-08-27", 721., 0., 0., 15., 0., 0., 
  "", "", "", "", "", "", "", "", "", "", "", "", "", "", "", "", "", "", "", 
  "", "", "", "", "", "", "", "", "", "", "", "", "", "", "", "", "", "", "", 
  "", "", "", "", "", "", "", "", "", "", ""}, 
 {"OWID_INT", "", "International", "2020-08-28", 721., 0., 0., 15., 0., 0., 
  "", "", "", "", "", "", "", "", "", "", "", "", "", "", "", "", "", "", "", 
  "", "", "", "", "", "", "", "", "", "", "", "", "", "", "", "", "", "", "", 
  "", "", "", "", "", "", "", "", "", "", ""}, 
 {"OWID_INT", "", "International", "2020-08-29", 721., 0., 0., 15., 0., 0., 
  "", "", "", "", "", "", "", "", "", "", "", "", "", "", "", "", "", "", "", 
  "", "", "", "", "", "", "", "", "", "", "", "", "", "", "", "", "", "", "", 
  "", "", "", "", "", "", "", "", "", "", ""}, 
 {"OWID_INT", "", "International", "2020-08-30", 721., 0., 0., 15., 0., 0., 
  "", "", "", "", "", "", "", "", "", "", "", "", "", "", "", "", "", "", "", 
  "", "", "", "", "", "", "", "", "", "", "", "", "", "", "", "", "", "", "", 
  "", "", "", "", "", "", "", "", "", "", ""}, 
 {"OWID_INT", "", "International", "2020-08-31", 721., 0., 0., 15., 0., 0., 
  "", "", "", "", "", "", "", "", "", "", "", "", "", "", "", "", "", "", "", 
  "", "", "", "", "", "", "", "", "", "", "", "", "", "", "", "", "", "", "", 
  "", "", "", "", "", "", "", "", "", "", ""}, 
 {"OWID_INT", "", "International", "2020-09-01", 721., 0., 0., 15., 0., 0., 
  "", "", "", "", "", "", "", "", "", "", "", "", "", "", "", "", "", "", "", 
  "", "", "", "", "", "", "", "", "", "", "", "", "", "", "", "", "", "", "", 
  "", "", "", "", "", "", "", "", "", "", ""}, 
 {"OWID_INT", "", "International", "2020-09-02", 721., 0., 0., 15., 0., 0., 
  "", "", "", "", "", "", "", "", "", "", "", "", "", "", "", "", "", "", "", 
  "", "", "", "", "", "", "", "", "", "", "", "", "", "", "", "", "", "", "", 
  "", "", "", "", "", "", "", "", "", "", ""}, 
 {"OWID_INT", "", "International", "2020-09-03", 721., 0., 0., 15., 0., 0., 
  "", "", "", "", "", "", "", "", "", "", "", "", "", "", "", "", "", "", "", 
  "", "", "", "", "", "", "", "", "", "", "", "", "", "", "", "", "", "", "", 
  "", "", "", "", "", "", "", "", "", "", ""}, 
 {"OWID_INT", "", "International", "2020-09-04", 721., 0., 0., 15., 0., 0., 
  "", "", "", "", "", "", "", "", "", "", "", "", "", "", "", "", "", "", "", 
  "", "", "", "", "", "", "", "", "", "", "", "", "", "", "", "", "", "", "", 
  "", "", "", "", "", "", "", "", "", "", ""}, 
 {"OWID_INT", "", "International", "2020-09-05", 721., 0., 0., 15., 0., 0., 
  "", "", "", "", "", "", "", "", "", "", "", "", "", "", "", "", "", "", "", 
  "", "", "", "", "", "", "", "", "", "", "", "", "", "", "", "", "", "", "", 
  "", "", "", "", "", "", "", "", "", "", ""}, 
 {"OWID_INT", "", "International", "2020-09-06", 721., 0., 0., 15., 0., 0., 
  "", "", "", "", "", "", "", "", "", "", "", "", "", "", "", "", "", "", "", 
  "", "", "", "", "", "", "", "", "", "", "", "", "", "", "", "", "", "", "", 
  "", "", "", "", "", "", "", "", "", "", ""}, 
 {"OWID_INT", "", "International", "2020-09-07", 721., 0., 0., 15., 0., 0., 
  "", "", "", "", "", "", "", "", "", "", "", "", "", "", "", "", "", "", "", 
  "", "", "", "", "", "", "", "", "", "", "", "", "", "", "", "", "", "", "", 
  "", "", "", "", "", "", "", "", "", "", ""}, 
 {"OWID_INT", "", "International", "2020-09-08", 721., 0., 0., 15., 0., 0., 
  "", "", "", "", "", "", "", "", "", "", "", "", "", "", "", "", "", "", "", 
  "", "", "", "", "", "", "", "", "", "", "", "", "", "", "", "", "", "", "", 
  "", "", "", "", "", "", "", "", "", "", ""}, 
 {"OWID_INT", "", "International", "2020-09-09", 721., 0., 0., 15., 0., 0., 
  "", "", "", "", "", "", "", "", "", "", "", "", "", "", "", "", "", "", "", 
  "", "", "", "", "", "", "", "", "", "", "", "", "", "", "", "", "", "", "", 
  "", "", "", "", "", "", "", "", "", "", ""}, 
 {"OWID_INT", "", "International", "2020-09-10", 721., 0., 0., 15., 0., 0., 
  "", "", "", "", "", "", "", "", "", "", "", "", "", "", "", "", "", "", "", 
  "", "", "", "", "", "", "", "", "", "", "", "", "", "", "", "", "", "", "", 
  "", "", "", "", "", "", "", "", "", "", ""}, 
 {"OWID_INT", "", "International", "2020-09-11", 721., 0., 0., 15., 0., 0., 
  "", "", "", "", "", "", "", "", "", "", "", "", "", "", "", "", "", "", "", 
  "", "", "", "", "", "", "", "", "", "", "", "", "", "", "", "", "", "", "", 
  "", "", "", "", "", "", "", "", "", "", ""}, 
 {"OWID_INT", "", "International", "2020-09-12", 721., 0., 0., 15., 0., 0., 
  "", "", "", "", "", "", "", "", "", "", "", "", "", "", "", "", "", "", "", 
  "", "", "", "", "", "", "", "", "", "", "", "", "", "", "", "", "", "", "", 
  "", "", "", "", "", "", "", "", "", "", ""}, 
 {"OWID_INT", "", "International", "2020-09-13", 721., 0., 0., 15., 0., 0., 
  "", "", "", "", "", "", "", "", "", "", "", "", "", "", "", "", "", "", "", 
  "", "", "", "", "", "", "", "", "", "", "", "", "", "", "", "", "", "", "", 
  "", "", "", "", "", "", "", "", "", "", ""}, 
 {"OWID_INT", "", "International", "2020-09-14", 721., 0., 0., 15., 0., 0., 
  "", "", "", "", "", "", "", "", "", "", "", "", "", "", "", "", "", "", "", 
  "", "", "", "", "", "", "", "", "", "", "", "", "", "", "", "", "", "", "", 
  "", "", "", "", "", "", "", "", "", "", ""}, 
 {"OWID_INT", "", "International", "2020-09-15", 721., 0., 0., 15., 0., 0., 
  "", "", "", "", "", "", "", "", "", "", "", "", "", "", "", "", "", "", "", 
  "", "", "", "", "", "", "", "", "", "", "", "", "", "", "", "", "", "", "", 
  "", "", "", "", "", "", "", "", "", "", ""}, 
 {"OWID_INT", "", "International", "2020-09-16", 721., 0., 0., 15., 0., 0., 
  "", "", "", "", "", "", "", "", "", "", "", "", "", "", "", "", "", "", "", 
  "", "", "", "", "", "", "", "", "", "", "", "", "", "", "", "", "", "", "", 
  "", "", "", "", "", "", "", "", "", "", ""}, 
 {"OWID_INT", "", "International", "2020-09-17", 721., 0., 0., 15., 0., 0., 
  "", "", "", "", "", "", "", "", "", "", "", "", "", "", "", "", "", "", "", 
  "", "", "", "", "", "", "", "", "", "", "", "", "", "", "", "", "", "", "", 
  "", "", "", "", "", "", "", "", "", "", ""}, 
 {"OWID_INT", "", "International", "2020-09-18", 721., 0., 0., 15., 0., 0., 
  "", "", "", "", "", "", "", "", "", "", "", "", "", "", "", "", "", "", "", 
  "", "", "", "", "", "", "", "", "", "", "", "", "", "", "", "", "", "", "", 
  "", "", "", "", "", "", "", "", "", "", ""}, 
 {"OWID_INT", "", "International", "2020-09-19", 721., 0., 0., 15., 0., 0., 
  "", "", "", "", "", "", "", "", "", "", "", "", "", "", "", "", "", "", "", 
  "", "", "", "", "", "", "", "", "", "", "", "", "", "", "", "", "", "", "", 
  "", "", "", "", "", "", "", "", "", "", ""}, 
 {"OWID_INT", "", "International", "2020-09-20", 721., 0., 0., 15., 0., 0., 
  "", "", "", "", "", "", "", "", "", "", "", "", "", "", "", "", "", "", "", 
  "", "", "", "", "", "", "", "", "", "", "", "", "", "", "", "", "", "", "", 
  "", "", "", "", "", "", "", "", "", "", ""}, 
 {"OWID_INT", "", "International", "2020-09-21", 721., 0., 0., 15., 0., 0., 
  "", "", "", "", "", "", "", "", "", "", "", "", "", "", "", "", "", "", "", 
  "", "", "", "", "", "", "", "", "", "", "", "", "", "", "", "", "", "", "", 
  "", "", "", "", "", "", "", "", "", "", ""}, 
 {"OWID_INT", "", "International", "2020-09-22", 721., 0., 0., 15., 0., 0., 
  "", "", "", "", "", "", "", "", "", "", "", "", "", "", "", "", "", "", "", 
  "", "", "", "", "", "", "", "", "", "", "", "", "", "", "", "", "", "", "", 
  "", "", "", "", "", "", "", "", "", "", ""}, 
 {"OWID_INT", "", "International", "2020-09-23", 721., 0., 0., 15., 0., 0., 
  "", "", "", "", "", "", "", "", "", "", "", "", "", "", "", "", "", "", "", 
  "", "", "", "", "", "", "", "", "", "", "", "", "", "", "", "", "", "", "", 
  "", "", "", "", "", "", "", "", "", "", ""}, 
 {"OWID_INT", "", "International", "2020-09-24", 721., 0., 0., 15., 0., 0., 
  "", "", "", "", "", "", "", "", "", "", "", "", "", "", "", "", "", "", "", 
  "", "", "", "", "", "", "", "", "", "", "", "", "", "", "", "", "", "", "", 
  "", "", "", "", "", "", "", "", "", "", ""}, 
 {"OWID_INT", "", "International", "2020-09-25", 721., 0., 0., 15., 0., 0., 
  "", "", "", "", "", "", "", "", "", "", "", "", "", "", "", "", "", "", "", 
  "", "", "", "", "", "", "", "", "", "", "", "", "", "", "", "", "", "", "", 
  "", "", "", "", "", "", "", "", "", "", ""}, 
 {"OWID_INT", "", "International", "2020-09-26", 721., 0., 0., 15., 0., 0., 
  "", "", "", "", "", "", "", "", "", "", "", "", "", "", "", "", "", "", "", 
  "", "", "", "", "", "", "", "", "", "", "", "", "", "", "", "", "", "", "", 
  "", "", "", "", "", "", "", "", "", "", ""}, 
 {"OWID_INT", "", "International", "2020-09-27", 721., 0., 0., 15., 0., 0., 
  "", "", "", "", "", "", "", "", "", "", "", "", "", "", "", "", "", "", "", 
  "", "", "", "", "", "", "", "", "", "", "", "", "", "", "", "", "", "", "", 
  "", "", "", "", "", "", "", "", "", "", ""}, 
 {"OWID_INT", "", "International", "2020-09-28", 721., 0., 0., 15., 0., 0., 
  "", "", "", "", "", "", "", "", "", "", "", "", "", "", "", "", "", "", "", 
  "", "", "", "", "", "", "", "", "", "", "", "", "", "", "", "", "", "", "", 
  "", "", "", "", "", "", "", "", "", "", ""}, 
 {"OWID_INT", "", "International", "2020-09-29", 721., 0., 0., 15., 0., 0., 
  "", "", "", "", "", "", "", "", "", "", "", "", "", "", "", "", "", "", "", 
  "", "", "", "", "", "", "", "", "", "", "", "", "", "", "", "", "", "", "", 
  "", "", "", "", "", "", "", "", "", "", ""}, 
 {"OWID_INT", "", "International", "2020-09-30", 721., 0., 0., 15., 0., 0., 
  "", "", "", "", "", "", "", "", "", "", "", "", "", "", "", "", "", "", "", 
  "", "", "", "", "", "", "", "", "", "", "", "", "", "", "", "", "", "", "", 
  "", "", "", "", "", "", "", "", "", "", ""}, 
 {"OWID_INT", "", "International", "2020-10-01", 721., 0., 0., 15., 0., 0., 
  "", "", "", "", "", "", "", "", "", "", "", "", "", "", "", "", "", "", "", 
  "", "", "", "", "", "", "", "", "", "", "", "", "", "", "", "", "", "", "", 
  "", "", "", "", "", "", "", "", "", "", ""}, 
 {"OWID_INT", "", "International", "2020-10-02", 721., 0., 0., 15., 0., 0., 
  "", "", "", "", "", "", "", "", "", "", "", "", "", "", "", "", "", "", "", 
  "", "", "", "", "", "", "", "", "", "", "", "", "", "", "", "", "", "", "", 
  "", "", "", "", "", "", "", "", "", "", ""}, 
 {"OWID_INT", "", "International", "2020-10-03", 721., 0., 0., 15., 0., 0., 
  "", "", "", "", "", "", "", "", "", "", "", "", "", "", "", "", "", "", "", 
  "", "", "", "", "", "", "", "", "", "", "", "", "", "", "", "", "", "", "", 
  "", "", "", "", "", "", "", "", "", "", ""}, 
 {"OWID_INT", "", "International", "2020-10-04", 721., 0., 0., 15., 0., 0., 
  "", "", "", "", "", "", "", "", "", "", "", "", "", "", "", "", "", "", "", 
  "", "", "", "", "", "", "", "", "", "", "", "", "", "", "", "", "", "", "", 
  "", "", "", "", "", "", "", "", "", "", ""}, 
 {"OWID_INT", "", "International", "2020-10-05", 721., 0., 0., 15., 0., 0., 
  "", "", "", "", "", "", "", "", "", "", "", "", "", "", "", "", "", "", "", 
  "", "", "", "", "", "", "", "", "", "", "", "", "", "", "", "", "", "", "", 
  "", "", "", "", "", "", "", "", "", "", ""}, 
 {"OWID_INT", "", "International", "2020-10-06", 721., 0., 0., 15., 0., 0., 
  "", "", "", "", "", "", "", "", "", "", "", "", "", "", "", "", "", "", "", 
  "", "", "", "", "", "", "", "", "", "", "", "", "", "", "", "", "", "", "", 
  "", "", "", "", "", "", "", "", "", "", ""}, 
 {"OWID_INT", "", "International", "2020-10-07", 721., 0., 0., 15., 0., 0., 
  "", "", "", "", "", "", "", "", "", "", "", "", "", "", "", "", "", "", "", 
  "", "", "", "", "", "", "", "", "", "", "", "", "", "", "", "", "", "", "", 
  "", "", "", "", "", "", "", "", "", "", ""}, 
 {"OWID_INT", "", "International", "2020-10-08", 721., 0., 0., 15., 0., 0., 
  "", "", "", "", "", "", "", "", "", "", "", "", "", "", "", "", "", "", "", 
  "", "", "", "", "", "", "", "", "", "", "", "", "", "", "", "", "", "", "", 
  "", "", "", "", "", "", "", "", "", "", ""}, 
 {"OWID_INT", "", "International", "2020-10-09", 721., 0., 0., 15., 0., 0., 
  "", "", "", "", "", "", "", "", "", "", "", "", "", "", "", "", "", "", "", 
  "", "", "", "", "", "", "", "", "", "", "", "", "", "", "", "", "", "", "", 
  "", "", "", "", "", "", "", "", "", "", ""}, 
 {"OWID_INT", "", "International", "2020-10-10", 721., 0., 0., 15., 0., 0., 
  "", "", "", "", "", "", "", "", "", "", "", "", "", "", "", "", "", "", "", 
  "", "", "", "", "", "", "", "", "", "", "", "", "", "", "", "", "", "", "", 
  "", "", "", "", "", "", "", "", "", "", ""}, 
 {"OWID_INT", "", "International", "2020-10-11", 721., 0., 0., 15., 0., 0., 
  "", "", "", "", "", "", "", "", "", "", "", "", "", "", "", "", "", "", "", 
  "", "", "", "", "", "", "", "", "", "", "", "", "", "", "", "", "", "", "", 
  "", "", "", "", "", "", "", "", "", "", ""}, 
 {"OWID_INT", "", "International", "2020-10-12", 721., 0., 0., 15., 0., 0., 
  "", "", "", "", "", "", "", "", "", "", "", "", "", "", "", "", "", "", "", 
  "", "", "", "", "", "", "", "", "", "", "", "", "", "", "", "", "", "", "", 
  "", "", "", "", "", "", "", "", "", "", ""}, 
 {"OWID_INT", "", "International", "2020-10-13", 721., 0., 0., 15., 0., 0., 
  "", "", "", "", "", "", "", "", "", "", "", "", "", "", "", "", "", "", "", 
  "", "", "", "", "", "", "", "", "", "", "", "", "", "", "", "", "", "", "", 
  "", "", "", "", "", "", "", "", "", "", ""}, 
 {"OWID_INT", "", "International", "2020-10-14", 721., 0., 0., 15., 0., 0., 
  "", "", "", "", "", "", "", "", "", "", "", "", "", "", "", "", "", "", "", 
  "", "", "", "", "", "", "", "", "", "", "", "", "", "", "", "", "", "", "", 
  "", "", "", "", "", "", "", "", "", "", ""}, 
 {"OWID_INT", "", "International", "2020-10-15", 721., 0., 0., 15., 0., 0., 
  "", "", "", "", "", "", "", "", "", "", "", "", "", "", "", "", "", "", "", 
  "", "", "", "", "", "", "", "", "", "", "", "", "", "", "", "", "", "", "", 
  "", "", "", "", "", "", "", "", "", "", ""}, 
 {"OWID_INT", "", "International", "2020-10-16", 721., 0., 0., 15., 0., 0., 
  "", "", "", "", "", "", "", "", "", "", "", "", "", "", "", "", "", "", "", 
  "", "", "", "", "", "", "", "", "", "", "", "", "", "", "", "", "", "", "", 
  "", "", "", "", "", "", "", "", "", "", ""}, 
 {"OWID_INT", "", "International", "2020-10-17", 721., 0., 0., 15., 0., 0., 
  "", "", "", "", "", "", "", "", "", "", "", "", "", "", "", "", "", "", "", 
  "", "", "", "", "", "", "", "", "", "", "", "", "", "", "", "", "", "", "", 
  "", "", "", "", "", "", "", "", "", "", ""}, 
 {"OWID_INT", "", "International", "2020-10-18", 721., 0., 0., 15., 0., 0., 
  "", "", "", "", "", "", "", "", "", "", "", "", "", "", "", "", "", "", "", 
  "", "", "", "", "", "", "", "", "", "", "", "", "", "", "", "", "", "", "", 
  "", "", "", "", "", "", "", "", "", "", ""}, 
 {"OWID_INT", "", "International", "2020-10-19", 721., 0., 0., 15., 0., 0., 
  "", "", "", "", "", "", "", "", "", "", "", "", "", "", "", "", "", "", "", 
  "", "", "", "", "", "", "", "", "", "", "", "", "", "", "", "", "", "", "", 
  "", "", "", "", "", "", "", "", "", "", ""}, 
 {"OWID_INT", "", "International", "2020-10-20", 721., 0., 0., 15., 0., 0., 
  "", "", "", "", "", "", "", "", "", "", "", "", "", "", "", "", "", "", "", 
  "", "", "", "", "", "", "", "", "", "", "", "", "", "", "", "", "", "", "", 
  "", "", "", "", "", "", "", "", "", "", ""}, 
 {"OWID_INT", "", "International", "2020-10-21", 721., 0., 0., 15., 0., 0., 
  "", "", "", "", "", "", "", "", "", "", "", "", "", "", "", "", "", "", "", 
  "", "", "", "", "", "", "", "", "", "", "", "", "", "", "", "", "", "", "", 
  "", "", "", "", "", "", "", "", "", "", ""}, 
 {"OWID_INT", "", "International", "2020-10-22", 721., 0., 0., 15., 0., 0., 
  "", "", "", "", "", "", "", "", "", "", "", "", "", "", "", "", "", "", "", 
  "", "", "", "", "", "", "", "", "", "", "", "", "", "", "", "", "", "", "", 
  "", "", "", "", "", "", "", "", "", "", ""}, 
 {"OWID_INT", "", "International", "2020-10-23", 721., 0., 0., 15., 0., 0., 
  "", "", "", "", "", "", "", "", "", "", "", "", "", "", "", "", "", "", "", 
  "", "", "", "", "", "", "", "", "", "", "", "", "", "", "", "", "", "", "", 
  "", "", "", "", "", "", "", "", "", "", ""}, 
 {"OWID_INT", "", "International", "2020-10-24", 721., 0., 0., 15., 0., 0., 
  "", "", "", "", "", "", "", "", "", "", "", "", "", "", "", "", "", "", "", 
  "", "", "", "", "", "", "", "", "", "", "", "", "", "", "", "", "", "", "", 
  "", "", "", "", "", "", "", "", "", "", ""}, 
 {"OWID_INT", "", "International", "2020-10-25", 721., 0., 0., 15., 0., 0., 
  "", "", "", "", "", "", "", "", "", "", "", "", "", "", "", "", "", "", "", 
  "", "", "", "", "", "", "", "", "", "", "", "", "", "", "", "", "", "", "", 
  "", "", "", "", "", "", "", "", "", "", ""}, 
 {"OWID_INT", "", "International", "2020-10-26", 721., 0., 0., 15., 0., 0., 
  "", "", "", "", "", "", "", "", "", "", "", "", "", "", "", "", "", "", "", 
  "", "", "", "", "", "", "", "", "", "", "", "", "", "", "", "", "", "", "", 
  "", "", "", "", "", "", "", "", "", "", ""}, 
 {"OWID_INT", "", "International", "2020-10-27", 721., 0., 0., 15., 0., 0., 
  "", "", "", "", "", "", "", "", "", "", "", "", "", "", "", "", "", "", "", 
  "", "", "", "", "", "", "", "", "", "", "", "", "", "", "", "", "", "", "", 
  "", "", "", "", "", "", "", "", "", "", ""}, 
 {"OWID_INT", "", "International", "2020-10-28", 721., 0., 0., 15., 0., 0., 
  "", "", "", "", "", "", "", "", "", "", "", "", "", "", "", "", "", "", "", 
  "", "", "", "", "", "", "", "", "", "", "", "", "", "", "", "", "", "", "", 
  "", "", "", "", "", "", "", "", "", "", ""}, 
 {"OWID_INT", "", "International", "2020-10-29", 721., 0., 0., 15., 0., 0., 
  "", "", "", "", "", "", "", "", "", "", "", "", "", "", "", "", "", "", "", 
  "", "", "", "", "", "", "", "", "", "", "", "", "", "", "", "", "", "", "", 
  "", "", "", "", "", "", "", "", "", "", ""}, 
 {"OWID_INT", "", "International", "2020-10-30", 721., 0., 0., 15., 0., 0., 
  "", "", "", "", "", "", "", "", "", "", "", "", "", "", "", "", "", "", "", 
  "", "", "", "", "", "", "", "", "", "", "", "", "", "", "", "", "", "", "", 
  "", "", "", "", "", "", "", "", "", "", ""}, 
 {"OWID_INT", "", "International", "2020-10-31", 721., 0., 0., 15., 0., 0., 
  "", "", "", "", "", "", "", "", "", "", "", "", "", "", "", "", "", "", "", 
  "", "", "", "", "", "", "", "", "", "", "", "", "", "", "", "", "", "", "", 
  "", "", "", "", "", "", "", "", "", "", ""}, 
 {"OWID_INT", "", "International", "2020-11-01", 721., 0., 0., 15., 0., 0., 
  "", "", "", "", "", "", "", "", "", "", "", "", "", "", "", "", "", "", "", 
  "", "", "", "", "", "", "", "", "", "", "", "", "", "", "", "", "", "", "", 
  "", "", "", "", "", "", "", "", "", "", ""}, 
 {"OWID_INT", "", "International", "2020-11-02", 721., 0., 0., 15., 0., 0., 
  "", "", "", "", "", "", "", "", "", "", "", "", "", "", "", "", "", "", "", 
  "", "", "", "", "", "", "", "", "", "", "", "", "", "", "", "", "", "", "", 
  "", "", "", "", "", "", "", "", "", "", ""}, 
 {"OWID_INT", "", "International", "2020-11-03", 721., 0., 0., 15., 0., 0., 
  "", "", "", "", "", "", "", "", "", "", "", "", "", "", "", "", "", "", "", 
  "", "", "", "", "", "", "", "", "", "", "", "", "", "", "", "", "", "", "", 
  "", "", "", "", "", "", "", "", "", "", ""}, 
 {"OWID_INT", "", "International", "2020-11-04", 721., 0., 0., 15., 0., 0., 
  "", "", "", "", "", "", "", "", "", "", "", "", "", "", "", "", "", "", "", 
  "", "", "", "", "", "", "", "", "", "", "", "", "", "", "", "", "", "", "", 
  "", "", "", "", "", "", "", "", "", "", ""}, 
 {"OWID_INT", "", "International", "2020-11-05", 721., 0., 0., 15., 0., 0., 
  "", "", "", "", "", "", "", "", "", "", "", "", "", "", "", "", "", "", "", 
  "", "", "", "", "", "", "", "", "", "", "", "", "", "", "", "", "", "", "", 
  "", "", "", "", "", "", "", "", "", "", ""}, 
 {"OWID_INT", "", "International", "2020-11-06", 721., 0., 0., 15., 0., 0., 
  "", "", "", "", "", "", "", "", "", "", "", "", "", "", "", "", "", "", "", 
  "", "", "", "", "", "", "", "", "", "", "", "", "", "", "", "", "", "", "", 
  "", "", "", "", "", "", "", "", "", "", ""}, 
 {"OWID_INT", "", "International", "2020-11-07", 721., 0., 0., 15., 0., 0., 
  "", "", "", "", "", "", "", "", "", "", "", "", "", "", "", "", "", "", "", 
  "", "", "", "", "", "", "", "", "", "", "", "", "", "", "", "", "", "", "", 
  "", "", "", "", "", "", "", "", "", "", ""}, 
 {"OWID_INT", "", "International", "2020-11-08", 721., 0., 0., 15., 0., 0., 
  "", "", "", "", "", "", "", "", "", "", "", "", "", "", "", "", "", "", "", 
  "", "", "", "", "", "", "", "", "", "", "", "", "", "", "", "", "", "", "", 
  "", "", "", "", "", "", "", "", "", "", ""}, 
 {"OWID_INT", "", "International", "2020-11-09", 721., 0., 0., 15., 0., 0., 
  "", "", "", "", "", "", "", "", "", "", "", "", "", "", "", "", "", "", "", 
  "", "", "", "", "", "", "", "", "", "", "", "", "", "", "", "", "", "", "", 
  "", "", "", "", "", "", "", "", "", "", ""}, 
 {"OWID_INT", "", "International", "2020-11-10", 721., 0., 0., 15., 0., 0., 
  "", "", "", "", "", "", "", "", "", "", "", "", "", "", "", "", "", "", "", 
  "", "", "", "", "", "", "", "", "", "", "", "", "", "", "", "", "", "", "", 
  "", "", "", "", "", "", "", "", "", "", ""}, 
 {"OWID_INT", "", "International", "2020-11-11", 721., 0., 0., 15., 0., 0., 
  "", "", "", "", "", "", "", "", "", "", "", "", "", "", "", "", "", "", "", 
  "", "", "", "", "", "", "", "", "", "", "", "", "", "", "", "", "", "", "", 
  "", "", "", "", "", "", "", "", "", "", ""}, 
 {"OWID_INT", "", "International", "2020-11-12", 721., 0., 0., 15., 0., 0., 
  "", "", "", "", "", "", "", "", "", "", "", "", "", "", "", "", "", "", "", 
  "", "", "", "", "", "", "", "", "", "", "", "", "", "", "", "", "", "", "", 
  "", "", "", "", "", "", "", "", "", "", ""}, 
 {"OWID_INT", "", "International", "2020-11-13", 721., 0., 0., 15., 0., 0., 
  "", "", "", "", "", "", "", "", "", "", "", "", "", "", "", "", "", "", "", 
  "", "", "", "", "", "", "", "", "", "", "", "", "", "", "", "", "", "", "", 
  "", "", "", "", "", "", "", "", "", "", ""}, 
 {"OWID_INT", "", "International", "2020-11-14", 721., 0., 0., 15., 0., 0., 
  "", "", "", "", "", "", "", "", "", "", "", "", "", "", "", "", "", "", "", 
  "", "", "", "", "", "", "", "", "", "", "", "", "", "", "", "", "", "", "", 
  "", "", "", "", "", "", "", "", "", "", ""}, 
 {"OWID_INT", "", "International", "2020-11-15", 721., 0., 0., 15., 0., 0., 
  "", "", "", "", "", "", "", "", "", "", "", "", "", "", "", "", "", "", "", 
  "", "", "", "", "", "", "", "", "", "", "", "", "", "", "", "", "", "", "", 
  "", "", "", "", "", "", "", "", "", "", ""}, 
 {"OWID_INT", "", "International", "2020-11-16", 721., 0., 0., 15., 0., 0., 
  "", "", "", "", "", "", "", "", "", "", "", "", "", "", "", "", "", "", "", 
  "", "", "", "", "", "", "", "", "", "", "", "", "", "", "", "", "", "", "", 
  "", "", "", "", "", "", "", "", "", "", ""}, 
 {"OWID_INT", "", "International", "2020-11-17", 721., 0., 0., 15., 0., 0., 
  "", "", "", "", "", "", "", "", "", "", "", "", "", "", "", "", "", "", "", 
  "", "", "", "", "", "", "", "", "", "", "", "", "", "", "", "", "", "", "", 
  "", "", "", "", "", "", "", "", "", "", ""}, 
 {"OWID_INT", "", "International", "2020-11-18", 721., 0., 0., 15., 0., 0., 
  "", "", "", "", "", "", "", "", "", "", "", "", "", "", "", "", "", "", "", 
  "", "", "", "", "", "", "", "", "", "", "", "", "", "", "", "", "", "", "", 
  "", "", "", "", "", "", "", "", "", "", ""}, 
 {"OWID_INT", "", "International", "2020-11-19", 721., 0., 0., 15., 0., 0., 
  "", "", "", "", "", "", "", "", "", "", "", "", "", "", "", "", "", "", "", 
  "", "", "", "", "", "", "", "", "", "", "", "", "", "", "", "", "", "", "", 
  "", "", "", "", "", "", "", "", "", "", ""}, 
 {"OWID_INT", "", "International", "2020-11-20", 721., 0., 0., 15., 0., 0., 
  "", "", "", "", "", "", "", "", "", "", "", "", "", "", "", "", "", "", "", 
  "", "", "", "", "", "", "", "", "", "", "", "", "", "", "", "", "", "", "", 
  "", "", "", "", "", "", "", "", "", "", ""}, 
 {"OWID_INT", "", "International", "2020-11-21", 721., 0., 0., 15., 0., 0., 
  "", "", "", "", "", "", "", "", "", "", "", "", "", "", "", "", "", "", "", 
  "", "", "", "", "", "", "", "", "", "", "", "", "", "", "", "", "", "", "", 
  "", "", "", "", "", "", "", "", "", "", ""}, 
 {"OWID_INT", "", "International", "2020-11-22", 721., 0., 0., 15., 0., 0., 
  "", "", "", "", "", "", "", "", "", "", "", "", "", "", "", "", "", "", "", 
  "", "", "", "", "", "", "", "", "", "", "", "", "", "", "", "", "", "", "", 
  "", "", "", "", "", "", "", "", "", "", ""}, 
 {"OWID_INT", "", "International", "2020-11-23", 721., 0., 0., 15., 0., 0., 
  "", "", "", "", "", "", "", "", "", "", "", "", "", "", "", "", "", "", "", 
  "", "", "", "", "", "", "", "", "", "", "", "", "", "", "", "", "", "", "", 
  "", "", "", "", "", "", "", "", "", "", ""}, 
 {"OWID_INT", "", "International", "2020-11-24", 721., 0., 0., 15., 0., 0., 
  "", "", "", "", "", "", "", "", "", "", "", "", "", "", "", "", "", "", "", 
  "", "", "", "", "", "", "", "", "", "", "", "", "", "", "", "", "", "", "", 
  "", "", "", "", "", "", "", "", "", "", ""}, 
 {"OWID_INT", "", "International", "2020-11-25", 721., 0., 0., 15., 0., 0., 
  "", "", "", "", "", "", "", "", "", "", "", "", "", "", "", "", "", "", "", 
  "", "", "", "", "", "", "", "", "", "", "", "", "", "", "", "", "", "", "", 
  "", "", "", "", "", "", "", "", "", "", ""}, 
 {"OWID_INT", "", "International", "2020-11-26", 721., 0., 0., 15., 0., 0., 
  "", "", "", "", "", "", "", "", "", "", "", "", "", "", "", "", "", "", "", 
  "", "", "", "", "", "", "", "", "", "", "", "", "", "", "", "", "", "", "", 
  "", "", "", "", "", "", "", "", "", "", ""}, 
 {"OWID_INT", "", "International", "2020-11-27", 721., 0., 0., 15., 0., 0., 
  "", "", "", "", "", "", "", "", "", "", "", "", "", "", "", "", "", "", "", 
  "", "", "", "", "", "", "", "", "", "", "", "", "", "", "", "", "", "", "", 
  "", "", "", "", "", "", "", "", "", "", ""}, 
 {"OWID_INT", "", "International", "2020-11-28", 721., 0., 0., 15., 0., 0., 
  "", "", "", "", "", "", "", "", "", "", "", "", "", "", "", "", "", "", "", 
  "", "", "", "", "", "", "", "", "", "", "", "", "", "", "", "", "", "", "", 
  "", "", "", "", "", "", "", "", "", "", ""}, 
 {"OWID_INT", "", "International", "2020-11-29", 721., 0., 0., 15., 0., 0., 
  "", "", "", "", "", "", "", "", "", "", "", "", "", "", "", "", "", "", "", 
  "", "", "", "", "", "", "", "", "", "", "", "", "", "", "", "", "", "", "", 
  "", "", "", "", "", "", "", "", "", "", ""}, 
 {"OWID_INT", "", "International", "2020-11-30", 721., 0., 0., 15., 0., 0., 
  "", "", "", "", "", "", "", "", "", "", "", "", "", "", "", "", "", "", "", 
  "", "", "", "", "", "", "", "", "", "", "", "", "", "", "", "", "", "", "", 
  "", "", "", "", "", "", "", "", "", "", ""}, 
 {"OWID_INT", "", "International", "2020-12-01", 721., 0., 0., 15., 0., 0., 
  "", "", "", "", "", "", "", "", "", "", "", "", "", "", "", "", "", "", "", 
  "", "", "", "", "", "", "", "", "", "", "", "", "", "", "", "", "", "", "", 
  "", "", "", "", "", "", "", "", "", "", ""}, 
 {"OWID_INT", "", "International", "2020-12-02", 721., 0., 0., 15., 0., 0., 
  "", "", "", "", "", "", "", "", "", "", "", "", "", "", "", "", "", "", "", 
  "", "", "", "", "", "", "", "", "", "", "", "", "", "", "", "", "", "", "", 
  "", "", "", "", "", "", "", "", "", "", ""}, 
 {"OWID_INT", "", "International", "2020-12-03", 721., 0., 0., 15., 0., 0., 
  "", "", "", "", "", "", "", "", "", "", "", "", "", "", "", "", "", "", "", 
  "", "", "", "", "", "", "", "", "", "", "", "", "", "", "", "", "", "", "", 
  "", "", "", "", "", "", "", "", "", "", ""}, 
 {"OWID_INT", "", "International", "2020-12-04", 721., 0., 0., 15., 0., 0., 
  "", "", "", "", "", "", "", "", "", "", "", "", "", "", "", "", "", "", "", 
  "", "", "", "", "", "", "", "", "", "", "", "", "", "", "", "", "", "", "", 
  "", "", "", "", "", "", "", "", "", "", ""}, 
 {"OWID_INT", "", "International", "2020-12-05", 721., 0., 0., 15., 0., 0., 
  "", "", "", "", "", "", "", "", "", "", "", "", "", "", "", "", "", "", "", 
  "", "", "", "", "", "", "", "", "", "", "", "", "", "", "", "", "", "", "", 
  "", "", "", "", "", "", "", "", "", "", ""}, 
 {"OWID_INT", "", "International", "2020-12-06", 721., 0., 0., 15., 0., 0., 
  "", "", "", "", "", "", "", "", "", "", "", "", "", "", "", "", "", "", "", 
  "", "", "", "", "", "", "", "", "", "", "", "", "", "", "", "", "", "", "", 
  "", "", "", "", "", "", "", "", "", "", ""}, 
 {"OWID_INT", "", "International", "2020-12-07", 721., 0., 0., 15., 0., 0., 
  "", "", "", "", "", "", "", "", "", "", "", "", "", "", "", "", "", "", "", 
  "", "", "", "", "", "", "", "", "", "", "", "", "", "", "", "", "", "", "", 
  "", "", "", "", "", "", "", "", "", "", ""}, 
 {"OWID_INT", "", "International", "2020-12-08", 721., 0., 0., 15., 0., 0., 
  "", "", "", "", "", "", "", "", "", "", "", "", "", "", "", "", "", "", "", 
  "", "", "", "", "", "", "", "", "", "", "", "", "", "", "", "", "", "", "", 
  "", "", "", "", "", "", "", "", "", "", ""}, 
 {"OWID_INT", "", "International", "2020-12-09", 721., 0., 0., 15., 0., 0., 
  "", "", "", "", "", "", "", "", "", "", "", "", "", "", "", "", "", "", "", 
  "", "", "", "", "", "", "", "", "", "", "", "", "", "", "", "", "", "", "", 
  "", "", "", "", "", "", "", "", "", "", ""}, 
 {"OWID_INT", "", "International", "2020-12-10", 721., 0., 0., 15., 0., 0., 
  "", "", "", "", "", "", "", "", "", "", "", "", "", "", "", "", "", "", "", 
  "", "", "", "", "", "", "", "", "", "", "", "", "", "", "", "", "", "", "", 
  "", "", "", "", "", "", "", "", "", "", ""}, 
 {"OWID_INT", "", "International", "2020-12-11", 721., 0., 0., 15., 0., 0., 
  "", "", "", "", "", "", "", "", "", "", "", "", "", "", "", "", "", "", "", 
  "", "", "", "", "", "", "", "", "", "", "", "", "", "", "", "", "", "", "", 
  "", "", "", "", "", "", "", "", "", "", ""}, 
 {"OWID_INT", "", "International", "2020-12-12", 721., 0., 0., 15., 0., 0., 
  "", "", "", "", "", "", "", "", "", "", "", "", "", "", "", "", "", "", "", 
  "", "", "", "", "", "", "", "", "", "", "", "", "", "", "", "", "", "", "", 
  "", "", "", "", "", "", "", "", "", "", ""}, 
 {"OWID_INT", "", "International", "2020-12-13", 721., 0., 0., 15., 0., 0., 
  "", "", "", "", "", "", "", "", "", "", "", "", "", "", "", "", "", "", "", 
  "", "", "", "", "", "", "", "", "", "", "", "", "", "", "", "", "", "", "", 
  "", "", "", "", "", "", "", "", "", "", ""}, 
 {"OWID_INT", "", "International", "2020-12-14", 721., 0., 0., 15., 0., 0., 
  "", "", "", "", "", "", "", "", "", "", "", "", "", "", "", "", "", "", "", 
  "", "", "", "", "", "", "", "", "", "", "", "", "", "", "", "", "", "", "", 
  "", "", "", "", "", "", "", "", "", "", ""}, 
 {"OWID_INT", "", "International", "2020-12-15", 721., 0., 0., 15., 0., 0., 
  "", "", "", "", "", "", "", "", "", "", "", "", "", "", "", "", "", "", "", 
  "", "", "", "", "", "", "", "", "", "", "", "", "", "", "", "", "", "", "", 
  "", "", "", "", "", "", "", "", "", "", ""}, 
 {"OWID_INT", "", "International", "2020-12-16", 721., 0., 0., 15., 0., 0., 
  "", "", "", "", "", "", "", "", "", "", "", "", "", "", "", "", "", "", "", 
  "", "", "", "", "", "", "", "", "", "", "", "", "", "", "", "", "", "", "", 
  "", "", "", "", "", "", "", "", "", "", ""}, 
 {"OWID_INT", "", "International", "2020-12-17", 721., 0., 0., 15., 0., 0., 
  "", "", "", "", "", "", "", "", "", "", "", "", "", "", "", "", "", "", "", 
  "", "", "", "", "", "", "", "", "", "", "", "", "", "", "", "", "", "", "", 
  "", "", "", "", "", "", "", "", "", "", ""}, 
 {"OWID_INT", "", "International", "2020-12-18", 721., 0., 0., 15., 0., 0., 
  "", "", "", "", "", "", "", "", "", "", "", "", "", "", "", "", "", "", "", 
  "", "", "", "", "", "", "", "", "", "", "", "", "", "", "", "", "", "", "", 
  "", "", "", "", "", "", "", "", "", "", ""}, 
 {"OWID_INT", "", "International", "2020-12-19", 721., 0., 0., 15., 0., 0., 
  "", "", "", "", "", "", "", "", "", "", "", "", "", "", "", "", "", "", "", 
  "", "", "", "", "", "", "", "", "", "", "", "", "", "", "", "", "", "", "", 
  "", "", "", "", "", "", "", "", "", "", ""}, 
 {"OWID_INT", "", "International", "2020-12-20", 721., 0., 0., 15., 0., 0., 
  "", "", "", "", "", "", "", "", "", "", "", "", "", "", "", "", "", "", "", 
  "", "", "", "", "", "", "", "", "", "", "", "", "", "", "", "", "", "", "", 
  "", "", "", "", "", "", "", "", "", "", ""}, 
 {"OWID_INT", "", "International", "2020-12-21", 721., 0., 0., 15., 0., 0., 
  "", "", "", "", "", "", "", "", "", "", "", "", "", "", "", "", "", "", "", 
  "", "", "", "", "", "", "", "", "", "", "", "", "", "", "", "", "", "", "", 
  "", "", "", "", "", "", "", "", "", "", ""}, 
 {"OWID_INT", "", "International", "2020-12-22", 721., 0., 0., 15., 0., 0., 
  "", "", "", "", "", "", "", "", "", "", "", "", "", "", "", "", "", "", "", 
  "", "", "", "", "", "", "", "", "", "", "", "", "", "", "", "", "", "", "", 
  "", "", "", "", "", "", "", "", "", "", ""}, 
 {"OWID_INT", "", "International", "2020-12-23", 721., 0., 0., 15., 0., 0., 
  "", "", "", "", "", "", "", "", "", "", "", "", "", "", "", "", "", "", "", 
  "", "", "", "", "", "", "", "", "", "", "", "", "", "", "", "", "", "", "", 
  "", "", "", "", "", "", "", "", "", "", ""}, 
 {"OWID_INT", "", "International", "2020-12-24", 721., 0., 0., 15., 0., 0., 
  "", "", "", "", "", "", "", "", "", "", "", "", "", "", "", "", "", "", "", 
  "", "", "", "", "", "", "", "", "", "", "", "", "", "", "", "", "", "", "", 
  "", "", "", "", "", "", "", "", "", "", ""}, 
 {"OWID_INT", "", "International", "2020-12-25", 721., 0., 0., 15., 0., 0., 
  "", "", "", "", "", "", "", "", "", "", "", "", "", "", "", "", "", "", "", 
  "", "", "", "", "", "", "", "", "", "", "", "", "", "", "", "", "", "", "", 
  "", "", "", "", "", "", "", "", "", "", ""}, 
 {"OWID_INT", "", "International", "2020-12-26", 721., 0., 0., 15., 0., 0., 
  "", "", "", "", "", "", "", "", "", "", "", "", "", "", "", "", "", "", "", 
  "", "", "", "", "", "", "", "", "", "", "", "", "", "", "", "", "", "", "", 
  "", "", "", "", "", "", "", "", "", "", ""}, 
 {"OWID_INT", "", "International", "2020-12-27", 721., 0., 0., 15., 0., 0., 
  "", "", "", "", "", "", "", "", "", "", "", "", "", "", "", "", "", "", "", 
  "", "", "", "", "", "", "", "", "", "", "", "", "", "", "", "", "", "", "", 
  "", "", "", "", "", "", "", "", "", "", ""}, 
 {"OWID_INT", "", "International", "2020-12-28", 721., 0., 0., 15., 0., 0., 
  "", "", "", "", "", "", "", "", "", "", "", "", "", "", "", "", "", "", "", 
  "", "", "", "", "", "", "", "", "", "", "", "", "", "", "", "", "", "", "", 
  "", "", "", "", "", "", "", "", "", "", ""}, 
 {"OWID_INT", "", "International", "2020-12-29", 721., 0., 0., 15., 0., 0., 
  "", "", "", "", "", "", "", "", "", "", "", "", "", "", "", "", "", "", "", 
  "", "", "", "", "", "", "", "", "", "", "", "", "", "", "", "", "", "", "", 
  "", "", "", "", "", "", "", "", "", "", ""}, 
 {"OWID_INT", "", "International", "2020-12-30", 721., 0., 0., 15., 0., 0., 
  "", "", "", "", "", "", "", "", "", "", "", "", "", "", "", "", "", "", "", 
  "", "", "", "", "", "", "", "", "", "", "", "", "", "", "", "", "", "", "", 
  "", "", "", "", "", "", "", "", "", "", ""}, 
 {"OWID_INT", "", "International", "2020-12-31", 721., 0., 0., 15., 0., 0., 
  "", "", "", "", "", "", "", "", "", "", "", "", "", "", "", "", "", "", "", 
  "", "", "", "", "", "", "", "", "", "", "", "", "", "", "", "", "", "", "", 
  "", "", "", "", "", "", "", "", "", "", ""}, 
 {"OWID_INT", "", "International", "2021-01-01", 721., 0., 0., 15., 0., 0., 
  "", "", "", "", "", "", "", "", "", "", "", "", "", "", "", "", "", "", "", 
  "", "", "", "", "", "", "", "", "", "", "", "", "", "", "", "", "", "", "", 
  "", "", "", "", "", "", "", "", "", "", ""}, 
 {"OWID_INT", "", "International", "2021-01-02", 721., 0., 0., 15., 0., 0., 
  "", "", "", "", "", "", "", "", "", "", "", "", "", "", "", "", "", "", "", 
  "", "", "", "", "", "", "", "", "", "", "", "", "", "", "", "", "", "", "", 
  "", "", "", "", "", "", "", "", "", "", ""}, 
 {"OWID_INT", "", "International", "2021-01-03", 721., 0., 0., 15., 0., 0., 
  "", "", "", "", "", "", "", "", "", "", "", "", "", "", "", "", "", "", "", 
  "", "", "", "", "", "", "", "", "", "", "", "", "", "", "", "", "", "", "", 
  "", "", "", "", "", "", "", "", "", "", ""}, 
 {"OWID_INT", "", "International", "2021-01-04", 721., 0., 0., 15., 0., 0., 
  "", "", "", "", "", "", "", "", "", "", "", "", "", "", "", "", "", "", "", 
  "", "", "", "", "", "", "", "", "", "", "", "", "", "", "", "", "", "", "", 
  "", "", "", "", "", "", "", "", "", "", ""}, 
 {"OWID_INT", "", "International", "2021-01-05", 721., 0., 0., 15., 0., 0., 
  "", "", "", "", "", "", "", "", "", "", "", "", "", "", "", "", "", "", "", 
  "", "", "", "", "", "", "", "", "", "", "", "", "", "", "", "", "", "", "", 
  "", "", "", "", "", "", "", "", "", "", ""}, 
 {"OWID_INT", "", "International", "2021-01-06", 721., 0., 0., 15., 0., 0., 
  "", "", "", "", "", "", "", "", "", "", "", "", "", "", "", "", "", "", "", 
  "", "", "", "", "", "", "", "", "", "", "", "", "", "", "", "", "", "", "", 
  "", "", "", "", "", "", "", "", "", "", ""}, 
 {"OWID_INT", "", "International", "2021-01-07", 721., 0., 0., 15., 0., 0., 
  "", "", "", "", "", "", "", "", "", "", "", "", "", "", "", "", "", "", "", 
  "", "", "", "", "", "", "", "", "", "", "", "", "", "", "", "", "", "", "", 
  "", "", "", "", "", "", "", "", "", "", ""}, 
 {"OWID_INT", "", "International", "2021-01-08", 721., 0., 0., 15., 0., 0., 
  "", "", "", "", "", "", "", "", "", "", "", "", "", "", "", "", "", "", "", 
  "", "", "", "", "", "", "", "", "", "", "", "", "", "", "", "", "", "", "", 
  "", "", "", "", "", "", "", "", "", "", ""}, 
 {"OWID_INT", "", "International", "2021-01-09", 721., 0., 0., 15., 0., 0., 
  "", "", "", "", "", "", "", "", "", "", "", "", "", "", "", "", "", "", "", 
  "", "", "", "", "", "", "", "", "", "", "", "", "", "", "", "", "", "", "", 
  "", "", "", "", "", "", "", "", "", "", ""}, 
 {"OWID_INT", "", "International", "2021-01-10", 721., 0., 0., 15., 0., 0., 
  "", "", "", "", "", "", "", "", "", "", "", "", "", "", "", "", "", "", "", 
  "", "", "", "", "", "", "", "", "", "", "", "", "", "", "", "", "", "", "", 
  "", "", "", "", "", "", "", "", "", "", ""}, 
 {"OWID_INT", "", "International", "2021-01-11", 721., 0., 0., 15., 0., 0., 
  "", "", "", "", "", "", "", "", "", "", "", "", "", "", "", "", "", "", "", 
  "", "", "", "", "", "", "", "", "", "", "", "", "", "", "", "", "", "", "", 
  "", "", "", "", "", "", "", "", "", "", ""}, 
 {"OWID_INT", "", "International", "2021-01-12", 721., 0., 0., 15., 0., 0., 
  "", "", "", "", "", "", "", "", "", "", "", "", "", "", "", "", "", "", "", 
  "", "", "", "", "", "", "", "", "", "", "", "", "", "", "", "", "", "", "", 
  "", "", "", "", "", "", "", "", "", "", ""}, 
 {"OWID_INT", "", "International", "2021-01-13", 721., 0., 0., 15., 0., 0., 
  "", "", "", "", "", "", "", "", "", "", "", "", "", "", "", "", "", "", "", 
  "", "", "", "", "", "", "", "", "", "", "", "", "", "", "", "", "", "", "", 
  "", "", "", "", "", "", "", "", "", "", ""}, 
 {"OWID_INT", "", "International", "2021-01-14", 721., 0., 0., 15., 0., 0., 
  "", "", "", "", "", "", "", "", "", "", "", "", "", "", "", "", "", "", "", 
  "", "", "", "", "", "", "", "", "", "", "", "", "", "", "", "", "", "", "", 
  "", "", "", "", "", "", "", "", "", "", ""}, 
 {"OWID_INT", "", "International", "2021-01-15", 721., 0., 0., 15., 0., 0., 
  "", "", "", "", "", "", "", "", "", "", "", "", "", "", "", "", "", "", "", 
  "", "", "", "", "", "", "", "", "", "", "", "", "", "", "", "", "", "", "", 
  "", "", "", "", "", "", "", "", "", "", ""}, 
 {"OWID_INT", "", "International", "2021-01-16", 721., 0., 0., 15., 0., 0., 
  "", "", "", "", "", "", "", "", "", "", "", "", "", "", "", "", "", "", "", 
  "", "", "", "", "", "", "", "", "", "", "", "", "", "", "", "", "", "", "", 
  "", "", "", "", "", "", "", "", "", "", ""}, 
 {"OWID_INT", "", "International", "2021-01-17", 721., 0., 0., 15., 0., 0., 
  "", "", "", "", "", "", "", "", "", "", "", "", "", "", "", "", "", "", "", 
  "", "", "", "", "", "", "", "", "", "", "", "", "", "", "", "", "", "", "", 
  "", "", "", "", "", "", "", "", "", "", ""}, 
 {"OWID_INT", "", "International", "2021-01-18", 721., 0., 0., 15., 0., 0., 
  "", "", "", "", "", "", "", "", "", "", "", "", "", "", "", "", "", "", "", 
  "", "", "", "", "", "", "", "", "", "", "", "", "", "", "", "", "", "", "", 
  "", "", "", "", "", "", "", "", "", "", ""}, 
 {"OWID_INT", "", "International", "2021-01-19", 721., 0., 0., 15., 0., 0., 
  "", "", "", "", "", "", "", "", "", "", "", "", "", "", "", "", "", "", "", 
  "", "", "", "", "", "", "", "", "", "", "", "", "", "", "", "", "", "", "", 
  "", "", "", "", "", "", "", "", "", "", ""}, 
 {"OWID_INT", "", "International", "2021-01-20", 721., 0., 0., 15., 0., 0., 
  "", "", "", "", "", "", "", "", "", "", "", "", "", "", "", "", "", "", "", 
  "", "", "", "", "", "", "", "", "", "", "", "", "", "", "", "", "", "", "", 
  "", "", "", "", "", "", "", "", "", "", ""}, 
 {"OWID_INT", "", "International", "2021-01-21", 721., 0., 0., 15., 0., 0., 
  "", "", "", "", "", "", "", "", "", "", "", "", "", "", "", "", "", "", "", 
  "", "", "", "", "", "", "", "", "", "", "", "", "", "", "", "", "", "", "", 
  "", "", "", "", "", "", "", "", "", "", ""}, 
 {"OWID_INT", "", "International", "2021-01-22", 721., 0., 0., 15., 0., 0., 
  "", "", "", "", "", "", "", "", "", "", "", "", "", "", "", "", "", "", "", 
  "", "", "", "", "", "", "", "", "", "", "", "", "", "", "", "", "", "", "", 
  "", "", "", "", "", "", "", "", "", "", ""}, 
 {"OWID_INT", "", "International", "2021-01-23", 721., 0., 0., 15., 0., 0., 
  "", "", "", "", "", "", "", "", "", "", "", "", "", "", "", "", "", "", "", 
  "", "", "", "", "", "", "", "", "", "", "", "", "", "", "", "", "", "", "", 
  "", "", "", "", "", "", "", "", "", "", ""}, 
 {"OWID_INT", "", "International", "2021-01-24", 721., 0., 0., 15., 0., 0., 
  "", "", "", "", "", "", "", "", "", "", "", "", "", "", "", "", "", "", "", 
  "", "", "", "", "", "", "", "", "", "", "", "", "", "", "", "", "", "", "", 
  "", "", "", "", "", "", "", "", "", "", ""}, 
 {"OWID_INT", "", "International", "2021-01-25", 721., 0., 0., 15., 0., 0., 
  "", "", "", "", "", "", "", "", "", "", "", "", "", "", "", "", "", "", "", 
  "", "", "", "", "", "", "", "", "", "", "", "", "", "", "", "", "", "", "", 
  "", "", "", "", "", "", "", "", "", "", ""}, 
 {"OWID_INT", "", "International", "2021-01-26", 721., 0., 0., 15., 0., 0., 
  "", "", "", "", "", "", "", "", "", "", "", "", "", "", "", "", "", "", "", 
  "", "", "", "", "", "", "", "", "", "", "", "", "", "", "", "", "", "", "", 
  "", "", "", "", "", "", "", "", "", "", ""}, 
 {"OWID_INT", "", "International", "2021-01-27", 721., 0., 0., 15., 0., 0., 
  "", "", "", "", "", "", "", "", "", "", "", "", "", "", "", "", "", "", "", 
  "", "", "", "", "", "", "", "", "", "", "", "", "", "", "", "", "", "", "", 
  "", "", "", "", "", "", "", "", "", "", ""}, 
 {"OWID_INT", "", "International", "2021-01-28", 721., 0., 0., 15., 0., 0., 
  "", "", "", "", "", "", "", "", "", "", "", "", "", "", "", "", "", "", "", 
  "", "", "", "", "", "", "", "", "", "", "", "", "", "", "", "", "", "", "", 
  "", "", "", "", "", "", "", "", "", "", ""}, 
 {"OWID_INT", "", "International", "2021-01-29", 721., 0., 0., 15., 0., 0., 
  "", "", "", "", "", "", "", "", "", "", "", "", "", "", "", "", "", "", "", 
  "", "", "", "", "", "", "", "", "", "", "", "", "", "", "", "", "", "", "", 
  "", "", "", "", "", "", "", "", "", "", ""}, 
 {"OWID_INT", "", "International", "2021-01-30", 721., 0., 0., 15., 0., 0., 
  "", "", "", "", "", "", "", "", "", "", "", "", "", "", "", "", "", "", "", 
  "", "", "", "", "", "", "", "", "", "", "", "", "", "", "", "", "", "", "", 
  "", "", "", "", "", "", "", "", "", "", ""}, 
 {"OWID_INT", "", "International", "2021-01-31", 721., 0., 0., 15., 0., 0., 
  "", "", "", "", "", "", "", "", "", "", "", "", "", "", "", "", "", "", "", 
  "", "", "", "", "", "", "", "", "", "", "", "", "", "", "", "", "", "", "", 
  "", "", "", "", "", "", "", "", "", "", ""}, 
 {"OWID_INT", "", "International", "2021-02-01", 721., 0., 0., 15., 0., 0., 
  "", "", "", "", "", "", "", "", "", "", "", "", "", "", "", "", "", "", "", 
  "", "", "", "", "", "", "", "", "", "", "", "", "", "", "", "", "", "", "", 
  "", "", "", "", "", "", "", "", "", "", ""}, 
 {"OWID_INT", "", "International", "2021-02-02", 721., 0., 0., 15., 0., 0., 
  "", "", "", "", "", "", "", "", "", "", "", "", "", "", "", "", "", "", "", 
  "", "", "", "", "", "", "", "", "", "", "", "", "", "", "", "", "", "", "", 
  "", "", "", "", "", "", "", "", "", "", ""}, 
 {"OWID_INT", "", "International", "2021-02-03", 721., 0., 0., 15., 0., 0., 
  "", "", "", "", "", "", "", "", "", "", "", "", "", "", "", "", "", "", "", 
  "", "", "", "", "", "", "", "", "", "", "", "", "", "", "", "", "", "", "", 
  "", "", "", "", "", "", "", "", "", "", ""}, 
 {"OWID_INT", "", "International", "2021-02-04", 721., 0., 0., 15., 0., 0., 
  "", "", "", "", "", "", "", "", "", "", "", "", "", "", "", "", "", "", "", 
  "", "", "", "", "", "", "", "", "", "", "", "", "", "", "", "", "", "", "", 
  "", "", "", "", "", "", "", "", "", "", ""}, 
 {"OWID_INT", "", "International", "2021-02-05", 721., 0., 0., 15., 0., 0., 
  "", "", "", "", "", "", "", "", "", "", "", "", "", "", "", "", "", "", "", 
  "", "", "", "", "", "", "", "", "", "", "", "", "", "", "", "", "", "", "", 
  "", "", "", "", "", "", "", "", "", "", ""}, 
 {"OWID_INT", "", "International", "2021-02-06", 721., 0., 0., 15., 0., 0., 
  "", "", "", "", "", "", "", "", "", "", "", "", "", "", "", "", "", "", "", 
  "", "", "", "", "", "", "", "", "", "", "", "", "", "", "", "", "", "", "", 
  "", "", "", "", "", "", "", "", "", "", ""}, 
 {"OWID_INT", "", "International", "2021-02-07", 721., 0., 0., 15., 0., 0., 
  "", "", "", "", "", "", "", "", "", "", "", "", "", "", "", "", "", "", "", 
  "", "", "", "", "", "", "", "", "", "", "", "", "", "", "", "", "", "", "", 
  "", "", "", "", "", "", "", "", "", "", ""}, 
 {"OWID_INT", "", "International", "2021-02-08", 721., 0., 0., 15., 0., 0., 
  "", "", "", "", "", "", "", "", "", "", "", "", "", "", "", "", "", "", "", 
  "", "", "", "", "", "", "", "", "", "", "", "", "", "", "", "", "", "", "", 
  "", "", "", "", "", "", "", "", "", "", ""}, 
 {"OWID_INT", "", "International", "2021-02-09", 721., 0., 0., 15., 0., 0., 
  "", "", "", "", "", "", "", "", "", "", "", "", "", "", "", "", "", "", "", 
  "", "", "", "", "", "", "", "", "", "", "", "", "", "", "", "", "", "", "", 
  "", "", "", "", "", "", "", "", "", "", ""}, 
 {"OWID_INT", "", "International", "2021-02-10", 721., 0., 0., 15., 0., 0., 
  "", "", "", "", "", "", "", "", "", "", "", "", "", "", "", "", "", "", "", 
  "", "", "", "", "", "", "", "", "", "", "", "", "", "", "", "", "", "", "", 
  "", "", "", "", "", "", "", "", "", "", ""}, 
 {"OWID_INT", "", "International", "2021-02-11", 721., 0., 0., 15., 0., 0., 
  "", "", "", "", "", "", "", "", "", "", "", "", "", "", "", "", "", "", "", 
  "", "", "", "", "", "", "", "", "", "", "", "", "", "", "", "", "", "", "", 
  "", "", "", "", "", "", "", "", "", "", ""}, 
 {"OWID_INT", "", "International", "2021-02-12", 721., 0., 0., 15., 0., 0., 
  "", "", "", "", "", "", "", "", "", "", "", "", "", "", "", "", "", "", "", 
  "", "", "", "", "", "", "", "", "", "", "", "", "", "", "", "", "", "", "", 
  "", "", "", "", "", "", "", "", "", "", ""}, 
 {"OWID_INT", "", "International", "2021-02-13", 721., 0., 0., 15., 0., 0., 
  "", "", "", "", "", "", "", "", "", "", "", "", "", "", "", "", "", "", "", 
  "", "", "", "", "", "", "", "", "", "", "", "", "", "", "", "", "", "", "", 
  "", "", "", "", "", "", "", "", "", "", ""}, 
 {"OWID_INT", "", "International", "2021-02-14", 721., 0., 0., 15., 0., 0., 
  "", "", "", "", "", "", "", "", "", "", "", "", "", "", "", "", "", "", "", 
  "", "", "", "", "", "", "", "", "", "", "", "", "", "", "", "", "", "", "", 
  "", "", "", "", "", "", "", "", "", "", ""}, 
 {"OWID_INT", "", "International", "2021-02-15", 721., 0., 0., 15., 0., 0., 
  "", "", "", "", "", "", "", "", "", "", "", "", "", "", "", "", "", "", "", 
  "", "", "", "", "", "", "", "", "", "", "", "", "", "", "", "", "", "", "", 
  "", "", "", "", "", "", "", "", "", "", ""}, 
 {"OWID_INT", "", "International", "2021-02-16", 721., 0., 0., 15., 0., 0., 
  "", "", "", "", "", "", "", "", "", "", "", "", "", "", "", "", "", "", "", 
  "", "", "", "", "", "", "", "", "", "", "", "", "", "", "", "", "", "", "", 
  "", "", "", "", "", "", "", "", "", "", ""}, 
 {"OWID_INT", "", "International", "2021-02-17", 721., 0., 0., 15., 0., 0., 
  "", "", "", "", "", "", "", "", "", "", "", "", "", "", "", "", "", "", "", 
  "", "", "", "", "", "", "", "", "", "", "", "", "", "", "", "", "", "", "", 
  "", "", "", "", "", "", "", "", "", "", ""}, 
 {"OWID_INT", "", "International", "2021-02-18", 721., 0., 0., 15., 0., 0., 
  "", "", "", "", "", "", "", "", "", "", "", "", "", "", "", "", "", "", "", 
  "", "", "", "", "", "", "", "", "", "", "", "", "", "", "", "", "", "", "", 
  "", "", "", "", "", "", "", "", "", "", ""}, 
 {"OWID_INT", "", "International", "2021-02-19", 721., 0., 0., 15., 0., 0., 
  "", "", "", "", "", "", "", "", "", "", "", "", "", "", "", "", "", "", "", 
  "", "", "", "", "", "", "", "", "", "", "", "", "", "", "", "", "", "", "", 
  "", "", "", "", "", "", "", "", "", "", ""}, 
 {"OWID_INT", "", "International", "2021-02-20", 721., 0., 0., 15., 0., 0., 
  "", "", "", "", "", "", "", "", "", "", "", "", "", "", "", "", "", "", "", 
  "", "", "", "", "", "", "", "", "", "", "", "", "", "", "", "", "", "", "", 
  "", "", "", "", "", "", "", "", "", "", ""}, 
 {"OWID_INT", "", "International", "2021-02-21", 721., 0., 0., 15., 0., 0., 
  "", "", "", "", "", "", "", "", "", "", "", "", "", "", "", "", "", "", "", 
  "", "", "", "", "", "", "", "", "", "", "", "", "", "", "", "", "", "", "", 
  "", "", "", "", "", "", "", "", "", "", ""}, 
 {"OWID_INT", "", "International", "2021-02-22", 721., 0., 0., 15., 0., 0., 
  "", "", "", "", "", "", "", "", "", "", "", "", "", "", "", "", "", "", "", 
  "", "", "", "", "", "", "", "", "", "", "", "", "", "", "", "", "", "", "", 
  "", "", "", "", "", "", "", "", "", "", ""}, 
 {"OWID_INT", "", "International", "2021-02-23", 721., 0., 0., 15., 0., 0., 
  "", "", "", "", "", "", "", "", "", "", "", "", "", "", "", "", "", "", "", 
  "", "", "", "", "", "", "", "", "", "", "", "", "", "", "", "", "", "", "", 
  "", "", "", "", "", "", "", "", "", "", ""}, 
 {"OWID_INT", "", "International", "2021-02-24", 721., 0., 0., 15., 0., 0., 
  "", "", "", "", "", "", "", "", "", "", "", "", "", "", "", "", "", "", "", 
  "", "", "", "", "", "", "", "", "", "", "", "", "", "", "", "", "", "", "", 
  "", "", "", "", "", "", "", "", "", "", ""}, 
 {"OWID_INT", "", "International", "2021-02-25", 721., 0., 0., 15., 0., 0., 
  "", "", "", "", "", "", "", "", "", "", "", "", "", "", "", "", "", "", "", 
  "", "", "", "", "", "", "", "", "", "", "", "", "", "", "", "", "", "", "", 
  "", "", "", "", "", "", "", "", "", "", ""}, 
 {"OWID_INT", "", "International", "2021-02-26", 721., 0., 0., 15., 0., 0., 
  "", "", "", "", "", "", "", "", "", "", "", "", "", "", "", "", "", "", "", 
  "", "", "", "", "", "", "", "", "", "", "", "", "", "", "", "", "", "", "", 
  "", "", "", "", "", "", "", "", "", "", ""}, 
 {"OWID_INT", "", "International", "2021-02-27", 721., 0., 0., 15., 0., 0., 
  "", "", "", "", "", "", "", "", "", "", "", "", "", "", "", "", "", "", "", 
  "", "", "", "", "", "", "", "", "", "", "", "", "", "", "", "", "", "", "", 
  "", "", "", "", "", "", "", "", "", "", ""}, 
 {"OWID_INT", "", "International", "2021-02-28", 721., 0., 0., 15., 0., 0., 
  "", "", "", "", "", "", "", "", "", "", "", "", "", "", "", "", "", "", "", 
  "", "", "", "", "", "", "", "", "", "", "", "", "", "", "", "", "", "", "", 
  "", "", "", "", "", "", "", "", "", "", ""}, 
 {"OWID_INT", "", "International", "2021-03-01", 721., 0., 0., 15., 0., 0., 
  "", "", "", "", "", "", "", "", "", "", "", "", "", "", "", "", "", "", "", 
  "", "", "", "", "", "", "", "", "", "", "", "", "", "", "", "", "", "", "", 
  "", "", "", "", "", "", "", "", "", "", ""}, 
 {"OWID_INT", "", "International", "2021-03-02", 721., 0., 0., 15., 0., 0., 
  "", "", "", "", "", "", "", "", "", "", "", "", "", "", "", "", "", "", "", 
  "", "", "", "", "", "", "", "", "", "", "", "", "", "", "", "", "", "", "", 
  "", "", "", "", "", "", "", "", "", "", ""}, 
 {"OWID_INT", "", "International", "2021-03-03", 721., 0., 0., 15., 0., 0., 
  "", "", "", "", "", "", "", "", "", "", "", "", "", "", "", "", "", "", "", 
  "", "", "", "", "", "", "", "", "", "", "", "", "", "", "", "", "", "", "", 
  "", "", "", "", "", "", "", "", "", "", ""}, 
 {"OWID_INT", "", "International", "2021-03-04", 721., 0., 0., 15., 0., 0., 
  "", "", "", "", "", "", "", "", "", "", "", "", "", "", "", "", "", "", "", 
  "", "", "", "", "", "", "", "", "", "", "", "", "", "", "", "", "", "", "", 
  "", "", "", "", "", "", "", "", "", "", ""}, 
 {"OWID_INT", "", "International", "2021-03-05", 721., 0., 0., 15., 0., 0., 
  "", "", "", "", "", "", "", "", "", "", "", "", "", "", "", "", "", "", "", 
  "", "", "", "", "", "", "", "", "", "", "", "", "", "", "", "", "", "", "", 
  "", "", "", "", "", "", "", "", "", "", ""}, 
 {"OWID_INT", "", "International", "2021-03-06", 721., 0., 0., 15., 0., 0., 
  "", "", "", "", "", "", "", "", "", "", "", "", "", "", "", "", "", "", "", 
  "", "", "", "", "", "", "", "", "", "", "", "", "", "", "", "", "", "", "", 
  "", "", "", "", "", "", "", "", "", "", ""}, 
 {"OWID_INT", "", "International", "2021-03-07", 721., 0., 0., 15., 0., 0., 
  "", "", "", "", "", "", "", "", "", "", "", "", "", "", "", "", "", "", "", 
  "", "", "", "", "", "", "", "", "", "", "", "", "", "", "", "", "", "", "", 
  "", "", "", "", "", "", "", "", "", "", ""}, 
 {"OWID_INT", "", "International", "2021-03-08", 721., 0., 0., 15., 0., 0., 
  "", "", "", "", "", "", "", "", "", "", "", "", "", "", "", "", "", "", "", 
  "", "", "", "", "", "", "", "", "", "", "", "", "", "", "", "", "", "", "", 
  "", "", "", "", "", "", "", "", "", "", ""}, 
 {"OWID_INT", "", "International", "2021-03-09", 721., 0., 0., 15., 0., 0., 
  "", "", "", "", "", "", "", "", "", "", "", "", "", "", "", "", "", "", "", 
  "", "", "", "", "", "", "", "", "", "", "", "", "", "", "", "", "", "", "", 
  "", "", "", "", "", "", "", "", "", "", ""}, 
 {"OWID_INT", "", "International", "2021-03-10", 721., 0., 0., 15., 0., 0., 
  "", "", "", "", "", "", "", "", "", "", "", "", "", "", "", "", "", "", "", 
  "", "", "", "", "", "", "", "", "", "", "", "", "", "", "", "", "", "", "", 
  "", "", "", "", "", "", "", "", "", "", ""}, 
 {"OWID_INT", "", "International", "2021-03-11", 721., 0., 0., 15., 0., 0., 
  "", "", "", "", "", "", "", "", "", "", "", "", "", "", "", "", "", "", "", 
  "", "", "", "", "", "", "", "", "", "", "", "", "", "", "", "", "", "", "", 
  "", "", "", "", "", "", "", "", "", "", ""}, 
 {"OWID_INT", "", "International", "2021-03-12", 721., 0., 0., 15., 0., 0., 
  "", "", "", "", "", "", "", "", "", "", "", "", "", "", "", "", "", "", "", 
  "", "", "", "", "", "", "", "", "", "", "", "", "", "", "", "", "", "", "", 
  "", "", "", "", "", "", "", "", "", "", ""}, 
 {"OWID_INT", "", "International", "2021-03-13", 721., 0., 0., 15., 0., 0., 
  "", "", "", "", "", "", "", "", "", "", "", "", "", "", "", "", "", "", "", 
  "", "", "", "", "", "", "", "", "", "", "", "", "", "", "", "", "", "", "", 
  "", "", "", "", "", "", "", "", "", "", ""}, 
 {"OWID_INT", "", "International", "2021-03-14", 721., 0., 0., 15., 0., 0., 
  "", "", "", "", "", "", "", "", "", "", "", "", "", "", "", "", "", "", "", 
  "", "", "", "", "", "", "", "", "", "", "", "", "", "", "", "", "", "", "", 
  "", "", "", "", "", "", "", "", "", "", ""}, 
 {"OWID_INT", "", "International", "2021-03-15", 721., 0., 0., 15., 0., 0., 
  "", "", "", "", "", "", "", "", "", "", "", "", "", "", "", "", "", "", "", 
  "", "", "", "", "", "", "", "", "", "", "", "", "", "", "", "", "", "", "", 
  "", "", "", "", "", "", "", "", "", "", ""}, 
 {"OWID_INT", "", "International", "2021-03-16", 721., 0., 0., 15., 0., 0., 
  "", "", "", "", "", "", "", "", "", "", "", "", "", "", "", "", "", "", "", 
  "", "", "", "", "", "", "", "", "", "", "", "", "", "", "", "", "", "", "", 
  "", "", "", "", "", "", "", "", "", "", ""}, 
 {"OWID_INT", "", "International", "2021-03-17", 721., 0., 0., 15., 0., 0., 
  "", "", "", "", "", "", "", "", "", "", "", "", "", "", "", "", "", "", "", 
  "", "", "", "", "", "", "", "", "", "", "", "", "", "", "", "", "", "", "", 
  "", "", "", "", "", "", "", "", "", "", ""}, 
 {"OWID_INT", "", "International", "2021-03-18", 721., 0., 0., 15., 0., 0., 
  "", "", "", "", "", "", "", "", "", "", "", "", "", "", "", "", "", "", "", 
  "", "", "", "", "", "", "", "", "", "", "", "", "", "", "", "", "", "", "", 
  "", "", "", "", "", "", "", "", "", "", ""}, 
 {"OWID_INT", "", "International", "2021-03-19", 721., 0., 0., 15., 0., 0., 
  "", "", "", "", "", "", "", "", "", "", "", "", "", "", "", "", "", "", "", 
  "", "", "", "", "", "", "", "", "", "", "", "", "", "", "", "", "", "", "", 
  "", "", "", "", "", "", "", "", "", "", ""}, 
 {"OWID_INT", "", "International", "2021-03-20", 721., 0., 0., 15., 0., 0., 
  "", "", "", "", "", "", "", "", "", "", "", "", "", "", "", "", "", "", "", 
  "", "", "", "", "", "", "", "", "", "", "", "", "", "", "", "", "", "", "", 
  "", "", "", "", "", "", "", "", "", "", ""}, 
 {"OWID_INT", "", "International", "2021-03-21", 721., 0., 0., 15., 0., 0., 
  "", "", "", "", "", "", "", "", "", "", "", "", "", "", "", "", "", "", "", 
  "", "", "", "", "", "", "", "", "", "", "", "", "", "", "", "", "", "", "", 
  "", "", "", "", "", "", "", "", "", "", ""}, 
 {"OWID_INT", "", "International", "2021-03-22", 721., 0., 0., 15., 0., 0., 
  "", "", "", "", "", "", "", "", "", "", "", "", "", "", "", "", "", "", "", 
  "", "", "", "", "", "", "", "", "", "", "", "", "", "", "", "", "", "", "", 
  "", "", "", "", "", "", "", "", "", "", ""}, 
 {"OWID_INT", "", "International", "2021-03-23", 721., 0., 0., 15., 0., 0., 
  "", "", "", "", "", "", "", "", "", "", "", "", "", "", "", "", "", "", "", 
  "", "", "", "", "", "", "", "", "", "", "", "", "", "", "", "", "", "", "", 
  "", "", "", "", "", "", "", "", "", "", ""}, 
 {"OWID_INT", "", "International", "2021-03-24", 721., 0., 0., 15., 0., 0., 
  "", "", "", "", "", "", "", "", "", "", "", "", "", "", "", "", "", "", "", 
  "", "", "", "", "", "", "", "", "", "", "", "", "", "", "", "", "", "", "", 
  "", "", "", "", "", "", "", "", "", "", ""}, 
 {"OWID_INT", "", "International", "2021-03-25", 721., 0., 0., 15., 0., 0., 
  "", "", "", "", "", "", "", "", "", "", "", "", "", "", "", "", "", "", "", 
  "", "", "", "", "", "", "", "", "", "", "", "", "", "", "", "", "", "", "", 
  "", "", "", "", "", "", "", "", "", "", ""}, 
 {"OWID_INT", "", "International", "2021-03-26", 721., 0., 0., 15., 0., 0., 
  "", "", "", "", "", "", "", "", "", "", "", "", "", "", "", "", "", "", "", 
  "", "", "", "", "", "", "", "", "", "", "", "", "", "", "", "", "", "", "", 
  "", "", "", "", "", "", "", "", "", "", ""}, 
 {"OWID_INT", "", "International", "2021-03-27", 721., 0., 0., 15., 0., 0., 
  "", "", "", "", "", "", "", "", "", "", "", "", "", "", "", "", "", "", "", 
  "", "", "", "", "", "", "", "", "", "", "", "", "", "", "", "", "", "", "", 
  "", "", "", "", "", "", "", "", "", "", ""}, 
 {"OWID_INT", "", "International", "2021-03-28", 721., 0., 0., 15., 0., 0., 
  "", "", "", "", "", "", "", "", "", "", "", "", "", "", "", "", "", "", "", 
  "", "", "", "", "", "", "", "", "", "", "", "", "", "", "", "", "", "", "", 
  "", "", "", "", "", "", "", "", "", "", ""}, 
 {"OWID_INT", "", "International", "2021-03-29", 721., 0., 0., 15., 0., 0., 
  "", "", "", "", "", "", "", "", "", "", "", "", "", "", "", "", "", "", "", 
  "", "", "", "", "", "", "", "", "", "", "", "", "", "", "", "", "", "", "", 
  "", "", "", "", "", "", "", "", "", "", ""}, 
 {"OWID_INT", "", "International", "2021-03-30", 721., 0., 0., 15., 0., 0., 
  "", "", "", "", "", "", "", "", "", "", "", "", "", "", "", "", "", "", "", 
  "", "", "", "", "", "", "", "", "", "", "", "", "", "", "", "", "", "", "", 
  "", "", "", "", "", "", "", "", "", "", ""}, 
 {"OWID_INT", "", "International", "2021-03-31", 721., 0., 0., 15., 0., 0., 
  "", "", "", "", "", "", "", "", "", "", "", "", "", "", "", "", "", "", "", 
  "", "", "", "", "", "", "", "", "", "", "", "", "", "", "", "", "", "", "", 
  "", "", "", "", "", "", "", "", "", "", ""}, 
 {"OWID_INT", "", "International", "2021-04-01", 721., 0., 0., 15., 0., 0., 
  "", "", "", "", "", "", "", "", "", "", "", "", "", "", "", "", "", "", "", 
  "", "", "", "", "", "", "", "", "", "", "", "", "", "", "", "", "", "", "", 
  "", "", "", "", "", "", "", "", "", "", ""}, 
 {"OWID_INT", "", "International", "2021-04-02", 721., 0., 0., 15., 0., 0., 
  "", "", "", "", "", "", "", "", "", "", "", "", "", "", "", "", "", "", "", 
  "", "", "", "", "", "", "", "", "", "", "", "", "", "", "", "", "", "", "", 
  "", "", "", "", "", "", "", "", "", "", ""}, 
 {"OWID_INT", "", "International", "2021-04-03", 721., 0., 0., 15., 0., 0., 
  "", "", "", "", "", "", "", "", "", "", "", "", "", "", "", "", "", "", "", 
  "", "", "", "", "", "", "", "", "", "", "", "", "", "", "", "", "", "", "", 
  "", "", "", "", "", "", "", "", "", "", ""}, 
 {"OWID_INT", "", "International", "2021-04-04", 721., 0., 0., 15., 0., 0., 
  "", "", "", "", "", "", "", "", "", "", "", "", "", "", "", "", "", "", "", 
  "", "", "", "", "", "", "", "", "", "", "", "", "", "", "", "", "", "", "", 
  "", "", "", "", "", "", "", "", "", "", ""}, 
 {"OWID_INT", "", "International", "2021-04-05", 721., 0., 0., 15., 0., 0., 
  "", "", "", "", "", "", "", "", "", "", "", "", "", "", "", "", "", "", "", 
  "", "", "", "", "", "", "", "", "", "", "", "", "", "", "", "", "", "", "", 
  "", "", "", "", "", "", "", "", "", "", ""}, 
 {"OWID_INT", "", "International", "2021-04-06", 721., 0., 0., 15., 0., 0., 
  "", "", "", "", "", "", "", "", "", "", "", "", "", "", "", "", "", "", "", 
  "", "", "", "", "", "", "", "", "", "", "", "", "", "", "", "", "", "", "", 
  "", "", "", "", "", "", "", "", "", "", ""}, 
 {"OWID_INT", "", "International", "2021-04-07", 721., 0., 0., 15., 0., 0., 
  "", "", "", "", "", "", "", "", "", "", "", "", "", "", "", "", "", "", "", 
  "", "", "", "", "", "", "", "", "", "", "", "", "", "", "", "", "", "", "", 
  "", "", "", "", "", "", "", "", "", "", ""}, 
 {"OWID_INT", "", "International", "2021-04-08", 721., 0., 0., 15., 0., 0., 
  "", "", "", "", "", "", "", "", "", "", "", "", "", "", "", "", "", "", "", 
  "", "", "", "", "", "", "", "", "", "", "", "", "", "", "", "", "", "", "", 
  "", "", "", "", "", "", "", "", "", "", ""}, 
 {"OWID_INT", "", "International", "2021-04-09", 721., 0., 0., 15., 0., 0., 
  "", "", "", "", "", "", "", "", "", "", "", "", "", "", "", "", "", "", "", 
  "", "", "", "", "", "", "", "", "", "", "", "", "", "", "", "", "", "", "", 
  "", "", "", "", "", "", "", "", "", "", ""}, 
 {"OWID_INT", "", "International", "2021-04-10", 721., 0., 0., 15., 0., 0., 
  "", "", "", "", "", "", "", "", "", "", "", "", "", "", "", "", "", "", "", 
  "", "", "", "", "", "", "", "", "", "", "", "", "", "", "", "", "", "", "", 
  "", "", "", "", "", "", "", "", "", "", ""}, 
 {"OWID_INT", "", "International", "2021-04-11", 721., 0., 0., 15., 0., 0., 
  "", "", "", "", "", "", "", "", "", "", "", "", "", "", "", "", "", "", "", 
  "", "", "", "", "", "", "", "", "", "", "", "", "", "", "", "", "", "", "", 
  "", "", "", "", "", "", "", "", "", "", ""}, 
 {"OWID_INT", "", "International", "2021-04-12", 721., 0., 0., 15., 0., 0., 
  "", "", "", "", "", "", "", "", "", "", "", "", "", "", "", "", "", "", "", 
  "", "", "", "", "", "", "", "", "", "", "", "", "", "", "", "", "", "", "", 
  "", "", "", "", "", "", "", "", "", "", ""}, 
 {"OWID_INT", "", "International", "2021-04-13", 721., 0., 0., 15., 0., 0., 
  "", "", "", "", "", "", "", "", "", "", "", "", "", "", "", "", "", "", "", 
  "", "", "", "", "", "", "", "", "", "", "", "", "", "", "", "", "", "", "", 
  "", "", "", "", "", "", "", "", "", "", ""}, 
 {"OWID_INT", "", "International", "2021-04-14", 721., 0., 0., 15., 0., 0., 
  "", "", "", "", "", "", "", "", "", "", "", "", "", "", "", "", "", "", "", 
  "", "", "", "", "", "", "", "", "", "", "", "", "", "", "", "", "", "", "", 
  "", "", "", "", "", "", "", "", "", "", ""}, 
 {"OWID_INT", "", "International", "2021-04-15", 721., 0., 0., 15., 0., 0., 
  "", "", "", "", "", "", "", "", "", "", "", "", "", "", "", "", "", "", "", 
  "", "", "", "", "", "", "", "", "", "", "", "", "", "", "", "", "", "", "", 
  "", "", "", "", "", "", "", "", "", "", ""}, 
 {"OWID_INT", "", "International", "2021-04-16", 721., 0., 0., 15., 0., 0., 
  "", "", "", "", "", "", "", "", "", "", "", "", "", "", "", "", "", "", "", 
  "", "", "", "", "", "", "", "", "", "", "", "", "", "", "", "", "", "", "", 
  "", "", "", "", "", "", "", "", "", "", ""}, 
 {"OWID_INT", "", "International", "2021-04-17", 721., 0., 0., 15., 0., 0., 
  "", "", "", "", "", "", "", "", "", "", "", "", "", "", "", "", "", "", "", 
  "", "", "", "", "", "", "", "", "", "", "", "", "", "", "", "", "", "", "", 
  "", "", "", "", "", "", "", "", "", "", ""}, 
 {"OWID_INT", "", "International", "2021-04-18", 721., 0., 0., 15., 0., 0., 
  "", "", "", "", "", "", "", "", "", "", "", "", "", "", "", "", "", "", "", 
  "", "", "", "", "", "", "", "", "", "", "", "", "", "", "", "", "", "", "", 
  "", "", "", "", "", "", "", "", "", "", ""}, 
 {"OWID_INT", "", "International", "2021-04-19", 721., 0., 0., 15., 0., 0., 
  "", "", "", "", "", "", "", "", "", "", "", "", "", "", "", "", "", "", "", 
  "", "", "", "", "", "", "", "", "", "", "", "", "", "", "", "", "", "", "", 
  "", "", "", "", "", "", "", "", "", "", ""}, 
 {"OWID_INT", "", "International", "2021-04-20", 721., 0., 0., 15., 0., 0., 
  "", "", "", "", "", "", "", "", "", "", "", "", "", "", "", "", "", "", "", 
  "", "", "", "", "", "", "", "", "", "", "", "", "", "", "", "", "", "", "", 
  "", "", "", "", "", "", "", "", "", "", ""}, 
 {"OWID_INT", "", "International", "2021-04-21", 721., 0., 0., 15., 0., 0., 
  "", "", "", "", "", "", "", "", "", "", "", "", "", "", "", "", "", "", "", 
  "", "", "", "", "", "", "", "", "", "", "", "", "", "", "", "", "", "", "", 
  "", "", "", "", "", "", "", "", "", "", ""}, 
 {"OWID_INT", "", "International", "2021-04-22", 721., 0., 0., 15., 0., 0., 
  "", "", "", "", "", "", "", "", "", "", "", "", "", "", "", "", "", "", "", 
  "", "", "", "", "", "", "", "", "", "", "", "", "", "", "", "", "", "", "", 
  "", "", "", "", "", "", "", "", "", "", ""}, 
 {"OWID_INT", "", "International", "2021-04-23", 721., 0., 0., 15., 0., 0., 
  "", "", "", "", "", "", "", "", "", "", "", "", "", "", "", "", "", "", "", 
  "", "", "", "", "", "", "", "", "", "", "", "", "", "", "", "", "", "", "", 
  "", "", "", "", "", "", "", "", "", "", ""}, 
 {"OWID_INT", "", "International", "2021-04-24", 721., 0., 0., 15., 0., 0., 
  "", "", "", "", "", "", "", "", "", "", "", "", "", "", "", "", "", "", "", 
  "", "", "", "", "", "", "", "", "", "", "", "", "", "", "", "", "", "", "", 
  "", "", "", "", "", "", "", "", "", "", ""}, 
 {"OWID_INT", "", "International", "2021-04-25", 721., 0., 0., 15., 0., 0., 
  "", "", "", "", "", "", "", "", "", "", "", "", "", "", "", "", "", "", "", 
  "", "", "", "", "", "", "", "", "", "", "", "", "", "", "", "", "", "", "", 
  "", "", "", "", "", "", "", "", "", "", ""}, 
 {"OWID_INT", "", "International", "2021-04-26", 721., 0., 0., 15., 0., 0., 
  "", "", "", "", "", "", "", "", "", "", "", "", "", "", "", "", "", "", "", 
  "", "", "", "", "", "", "", "", "", "", "", "", "", "", "", "", "", "", "", 
  "", "", "", "", "", "", "", "", "", "", ""}, 
 {"OWID_INT", "", "International", "2021-04-27", 721., 0., 0., 15., 0., 0., 
  "", "", "", "", "", "", "", "", "", "", "", "", "", "", "", "", "", "", "", 
  "", "", "", "", "", "", "", "", "", "", "", "", "", "", "", "", "", "", "", 
  "", "", "", "", "", "", "", "", "", "", ""}, 
 {"OWID_INT", "", "International", "2021-04-28", 721., 0., 0., 15., 0., 0., 
  "", "", "", "", "", "", "", "", "", "", "", "", "", "", "", "", "", "", "", 
  "", "", "", "", "", "", "", "", "", "", "", "", "", "", "", "", "", "", "", 
  "", "", "", "", "", "", "", "", "", "", ""}, 
 {"OWID_INT", "", "International", "2021-04-29", 721., 0., 0., 15., 0., 0., 
  "", "", "", "", "", "", "", "", "", "", "", "", "", "", "", "", "", "", "", 
  "", "", "", "", "", "", "", "", "", "", "", "", "", "", "", "", "", "", "", 
  "", "", "", "", "", "", "", "", "", "", ""}, 
 {"OWID_INT", "", "International", "2021-04-30", 721., 0., 0., 15., 0., 0., 
  "", "", "", "", "", "", "", "", "", "", "", "", "", "", "", "", "", "", "", 
  "", "", "", "", "", "", "", "", "", "", "", "", "", "", "", "", "", "", "", 
  "", "", "", "", "", "", "", "", "", "", ""}, 
 {"OWID_INT", "", "International", "2021-05-01", 721., 0., 0., 15., 0., 0., 
  "", "", "", "", "", "", "", "", "", "", "", "", "", "", "", "", "", "", "", 
  "", "", "", "", "", "", "", "", "", "", "", "", "", "", "", "", "", "", "", 
  "", "", "", "", "", "", "", "", "", "", ""}, 
 {"OWID_INT", "", "International", "2021-05-02", 721., 0., 0., 15., 0., 0., 
  "", "", "", "", "", "", "", "", "", "", "", "", "", "", "", "", "", "", "", 
  "", "", "", "", "", "", "", "", "", "", "", "", "", "", "", "", "", "", "", 
  "", "", "", "", "", "", "", "", "", "", ""}, 
 {"OWID_INT", "", "International", "2021-05-03", 721., 0., 0., 15., 0., 0., 
  "", "", "", "", "", "", "", "", "", "", "", "", "", "", "", "", "", "", "", 
  "", "", "", "", "", "", "", "", "", "", "", "", "", "", "", "", "", "", "", 
  "", "", "", "", "", "", "", "", "", "", ""}, 
 {"OWID_INT", "", "International", "2021-05-04", 721., 0., 0., 15., 0., 0., 
  "", "", "", "", "", "", "", "", "", "", "", "", "", "", "", "", "", "", "", 
  "", "", "", "", "", "", "", "", "", "", "", "", "", "", "", "", "", "", "", 
  "", "", "", "", "", "", "", "", "", "", ""}, 
 {"OWID_INT", "", "International", "2021-05-05", 721., 0., 0., 15., 0., 0., 
  "", "", "", "", "", "", "", "", "", "", "", "", "", "", "", "", "", "", "", 
  "", "", "", "", "", "", "", "", "", "", "", "", "", "", "", "", "", "", "", 
  "", "", "", "", "", "", "", "", "", "", ""}, 
 {"OWID_INT", "", "International", "2021-05-06", 721., 0., 0., 15., 0., 0., 
  "", "", "", "", "", "", "", "", "", "", "", "", "", "", "", "", "", "", "", 
  "", "", "", "", "", "", "", "", "", "", "", "", "", "", "", "", "", "", "", 
  "", "", "", "", "", "", "", "", "", "", ""}, 
 {"OWID_INT", "", "International", "2021-05-07", 721., 0., 0., 15., 0., 0., 
  "", "", "", "", "", "", "", "", "", "", "", "", "", "", "", "", "", "", "", 
  "", "", "", "", "", "", "", "", "", "", "", "", "", "", "", "", "", "", "", 
  "", "", "", "", "", "", "", "", "", "", ""}, 
 {"OWID_INT", "", "International", "2021-05-08", 721., 0., 0., 15., 0., 0., 
  "", "", "", "", "", "", "", "", "", "", "", "", "", "", "", "", "", "", "", 
  "", "", "", "", "", "", "", "", "", "", "", "", "", "", "", "", "", "", "", 
  "", "", "", "", "", "", "", "", "", "", ""}, 
 {"OWID_INT", "", "International", "2021-05-09", 721., 0., 0., 15., 0., 0., 
  "", "", "", "", "", "", "", "", "", "", "", "", "", "", "", "", "", "", "", 
  "", "", "", "", "", "", "", "", "", "", "", "", "", "", "", "", "", "", "", 
  "", "", "", "", "", "", "", "", "", "", ""}, 
 {"OWID_INT", "", "International", "2021-05-10", 721., 0., 0., 15., 0., 0., 
  "", "", "", "", "", "", "", "", "", "", "", "", "", "", "", "", "", "", "", 
  "", "", "", "", "", "", "", "", "", "", "", "", "", "", "", "", "", "", "", 
  "", "", "", "", "", "", "", "", "", "", ""}, 
 {"OWID_INT", "", "International", "2021-05-11", 721., 0., 0., 15., 0., 0., 
  "", "", "", "", "", "", "", "", "", "", "", "", "", "", "", "", "", "", "", 
  "", "", "", "", "", "", "", "", "", "", "", "", "", "", "", "", "", "", "", 
  "", "", "", "", "", "", "", "", "", "", ""}, 
 {"OWID_INT", "", "International", "2021-05-12", 721., 0., 0., 15., 0., 0., 
  "", "", "", "", "", "", "", "", "", "", "", "", "", "", "", "", "", "", "", 
  "", "", "", "", "", "", "", "", "", "", "", "", "", "", "", "", "", "", "", 
  "", "", "", "", "", "", "", "", "", "", ""}, 
 {"OWID_INT", "", "International", "2021-05-13", 721., 0., 0., 15., 0., 0., 
  "", "", "", "", "", "", "", "", "", "", "", "", "", "", "", "", "", "", "", 
  "", "", "", "", "", "", "", "", "", "", "", "", "", "", "", "", "", "", "", 
  "", "", "", "", "", "", "", "", "", "", ""}, 
 {"OWID_INT", "", "International", "2021-05-14", 721., 0., 0., 15., 0., 0., 
  "", "", "", "", "", "", "", "", "", "", "", "", "", "", "", "", "", "", "", 
  "", "", "", "", "", "", "", "", "", "", "", "", "", "", "", "", "", "", "", 
  "", "", "", "", "", "", "", "", "", "", ""}, 
 {"OWID_INT", "", "International", "2021-05-15", 721., 0., 0., 15., 0., 0., 
  "", "", "", "", "", "", "", "", "", "", "", "", "", "", "", "", "", "", "", 
  "", "", "", "", "", "", "", "", "", "", "", "", "", "", "", "", "", "", "", 
  "", "", "", "", "", "", "", "", "", "", ""}, 
 {"OWID_INT", "", "International", "2021-05-16", 721., 0., 0., 15., 0., 0., 
  "", "", "", "", "", "", "", "", "", "", "", "", "", "", "", "", "", "", "", 
  "", "", "", "", "", "", "", "", "", "", "", "", "", "", "", "", "", "", "", 
  "", "", "", "", "", "", "", "", "", "", ""}, 
 {"OWID_INT", "", "International", "2021-05-17", 721., 0., 0., 15., 0., 0., 
  "", "", "", "", "", "", "", "", "", "", "", "", "", "", "", "", "", "", "", 
  "", "", "", "", "", "", "", "", "", "", "", "", "", "", "", "", "", "", "", 
  "", "", "", "", "", "", "", "", "", "", ""}, 
 {"OWID_INT", "", "International", "2021-05-18", 721., 0., 0., 15., 0., 0., 
  "", "", "", "", "", "", "", "", "", "", "", "", "", "", "", "", "", "", "", 
  "", "", "", "", "", "", "", "", "", "", "", "", "", "", "", "", "", "", "", 
  "", "", "", "", "", "", "", "", "", "", ""}, 
 {"OWID_INT", "", "International", "2021-05-19", 721., 0., 0., 15., 0., 0., 
  "", "", "", "", "", "", "", "", "", "", "", "", "", "", "", "", "", "", "", 
  "", "", "", "", "", "", "", "", "", "", "", "", "", "", "", "", "", "", "", 
  "", "", "", "", "", "", "", "", "", "", ""}, 
 {"OWID_INT", "", "International", "2021-05-20", 721., 0., 0., 15., 0., 0., 
  "", "", "", "", "", "", "", "", "", "", "", "", "", "", "", "", "", "", "", 
  "", "", "", "", "", "", "", "", "", "", "", "", "", "", "", "", "", "", "", 
  "", "", "", "", "", "", "", "", "", "", ""}, 
 {"OWID_INT", "", "International", "2021-05-21", 721., 0., 0., 15., 0., 0., 
  "", "", "", "", "", "", "", "", "", "", "", "", "", "", "", "", "", "", "", 
  "", "", "", "", "", "", "", "", "", "", "", "", "", "", "", "", "", "", "", 
  "", "", "", "", "", "", "", "", "", "", ""}, 
 {"OWID_INT", "", "International", "2021-05-22", 721., 0., 0., 15., 0., 0., 
  "", "", "", "", "", "", "", "", "", "", "", "", "", "", "", "", "", "", "", 
  "", "", "", "", "", "", "", "", "", "", "", "", "", "", "", "", "", "", "", 
  "", "", "", "", "", "", "", "", "", "", ""}, 
 {"OWID_INT", "", "International", "2021-05-23", 721., 0., 0., 15., 0., 0., 
  "", "", "", "", "", "", "", "", "", "", "", "", "", "", "", "", "", "", "", 
  "", "", "", "", "", "", "", "", "", "", "", "", "", "", "", "", "", "", "", 
  "", "", "", "", "", "", "", "", "", "", ""}, 
 {"OWID_INT", "", "International", "2021-05-24", 721., 0., 0., 15., 0., 0., 
  "", "", "", "", "", "", "", "", "", "", "", "", "", "", "", "", "", "", "", 
  "", "", "", "", "", "", "", "", "", "", "", "", "", "", "", "", "", "", "", 
  "", "", "", "", "", "", "", "", "", "", ""}, 
 {"OWID_INT", "", "International", "2021-05-25", 721., 0., 0., 15., 0., 0., 
  "", "", "", "", "", "", "", "", "", "", "", "", "", "", "", "", "", "", "", 
  "", "", "", "", "", "", "", "", "", "", "", "", "", "", "", "", "", "", "", 
  "", "", "", "", "", "", "", "", "", "", ""}, 
 {"OWID_INT", "", "International", "2021-05-26", 721., 0., 0., 15., 0., 0., 
  "", "", "", "", "", "", "", "", "", "", "", "", "", "", "", "", "", "", "", 
  "", "", "", "", "", "", "", "", "", "", "", "", "", "", "", "", "", "", "", 
  "", "", "", "", "", "", "", "", "", "", ""}, 
 {"OWID_INT", "", "International", "2021-05-27", 721., 0., 0., 15., 0., 0., 
  "", "", "", "", "", "", "", "", "", "", "", "", "", "", "", "", "", "", "", 
  "", "", "", "", "", "", "", "", "", "", "", "", "", "", "", "", "", "", "", 
  "", "", "", "", "", "", "", "", "", "", ""}, 
 {"OWID_INT", "", "International", "2021-05-28", 721., 0., 0., 15., 0., 0., 
  "", "", "", "", "", "", "", "", "", "", "", "", "", "", "", "", "", "", "", 
  "", "", "", "", "", "", "", "", "", "", "", "", "", "", "", "", "", "", "", 
  "", "", "", "", "", "", "", "", "", "", ""}, 
 {"OWID_INT", "", "International", "2021-05-29", 721., 0., 0., 15., 0., 0., 
  "", "", "", "", "", "", "", "", "", "", "", "", "", "", "", "", "", "", "", 
  "", "", "", "", "", "", "", "", "", "", "", "", "", "", "", "", "", "", "", 
  "", "", "", "", "", "", "", "", "", "", ""}, 
 {"OWID_INT", "", "International", "2021-05-30", 721., 0., 0., 15., 0., 0., 
  "", "", "", "", "", "", "", "", "", "", "", "", "", "", "", "", "", "", "", 
  "", "", "", "", "", "", "", "", "", "", "", "", "", "", "", "", "", "", "", 
  "", "", "", "", "", "", "", "", "", "", ""}, 
 {"OWID_INT", "", "International", "2021-05-31", 721., 0., 0., 15., 0., 0., 
  "", "", "", "", "", "", "", "", "", "", "", "", "", "", "", "", "", "", "", 
  "", "", "", "", "", "", "", "", "", "", "", "", "", "", "", "", "", "", "", 
  "", "", "", "", "", "", "", "", "", "", ""}, 
 {"OWID_INT", "", "International", "2021-06-01", 721., 0., 0., 15., 0., 0., 
  "", "", "", "", "", "", "", "", "", "", "", "", "", "", "", "", "", "", "", 
  "", "", "", "", "", "", "", "", "", "", "", "", "", "", "", "", "", "", "", 
  "", "", "", "", "", "", "", "", "", "", ""}, 
 {"OWID_INT", "", "International", "2021-06-02", 721., 0., 0., 15., 0., 0., 
  "", "", "", "", "", "", "", "", "", "", "", "", "", "", "", "", "", "", "", 
  "", "", "", "", "", "", "", "", "", "", "", "", "", "", "", "", "", "", "", 
  "", "", "", "", "", "", "", "", "", "", ""}, 
 {"OWID_INT", "", "International", "2021-06-03", 721., 0., 0., 15., 0., 0., 
  "", "", "", "", "", "", "", "", "", "", "", "", "", "", "", "", "", "", "", 
  "", "", "", "", "", "", "", "", "", "", "", "", "", "", "", "", "", "", "", 
  "", "", "", "", "", "", "", "", "", "", ""}, 
 {"OWID_INT", "", "International", "2021-06-04", 721., 0., 0., 15., 0., 0., 
  "", "", "", "", "", "", "", "", "", "", "", "", "", "", "", "", "", "", "", 
  "", "", "", "", "", "", "", "", "", "", "", "", "", "", "", "", "", "", "", 
  "", "", "", "", "", "", "", "", "", "", ""}, 
 {"OWID_INT", "", "International", "2021-06-05", 721., 0., 0., 15., 0., 0., 
  "", "", "", "", "", "", "", "", "", "", "", "", "", "", "", "", "", "", "", 
  "", "", "", "", "", "", "", "", "", "", "", "", "", "", "", "", "", "", "", 
  "", "", "", "", "", "", "", "", "", "", ""}, 
 {"OWID_INT", "", "International", "2021-06-06", 721., 0., 0., 15., 0., 0., 
  "", "", "", "", "", "", "", "", "", "", "", "", "", "", "", "", "", "", "", 
  "", "", "", "", "", "", "", "", "", "", "", "", "", "", "", "", "", "", "", 
  "", "", "", "", "", "", "", "", "", "", ""}, 
 {"OWID_INT", "", "International", "2021-06-07", 721., 0., 0., 15., 0., 0., 
  "", "", "", "", "", "", "", "", "", "", "", "", "", "", "", "", "", "", "", 
  "", "", "", "", "", "", "", "", "", "", "", "", "", "", "", "", "", "", "", 
  "", "", "", "", "", "", "", "", "", "", ""}, 
 {"IRN", "Asia", "Iran", "2020-02-19", 2., 2., "", 2., 2., "", 0.024, 0.024, 
  "", 0.024, 0.024, "", "", "", "", "", "", "", "", "", "", "", "", "", "", 
  "", "", "", "", "", "", "", "", "", "", "", "", "", "", 0., 8.3992953*^7, 
  49.831, 32.4, 5.44, 3.182, 19082.62, 0.2, 270.308, 9.59, 0.8, 21.1, "", 
  1.5, 76.68, 0.783}, {"IRN", "Asia", "Iran", "2020-02-20", 5., 3., "", 2., 
  0., "", 0.06, 0.036, "", 0.024, 0., "", "", "", "", "", "", "", "", "", "", 
  "", "", "", "", "", "", "", "", "", "", "", "", "", "", "", "", "", "", 
  2.78, 8.3992953*^7, 49.831, 32.4, 5.44, 3.182, 19082.62, 0.2, 270.308, 
  9.59, 0.8, 21.1, "", 1.5, 76.68, 0.783}, {"IRN", "Asia", "Iran", 
  "2020-02-21", 18., 13., "", 4., 2., "", 0.214, 0.155, "", 0.048, 0.024, "", 
  "", "", "", "", "", "", "", "", "", "", "", "", "", "", "", "", "", "", "", 
  "", "", "", "", "", "", "", "", 2.78, 8.3992953*^7, 49.831, 32.4, 5.44, 
  3.182, 19082.62, 0.2, 270.308, 9.59, 0.8, 21.1, "", 1.5, 76.68, 0.783}, 
 {"IRN", "Asia", "Iran", "2020-02-22", 28., 10., "", 5., 1., "", 0.333, 
  0.119, "", 0.06, 0.012, "", "", "", "", "", "", "", "", "", "", "", "", "", 
  "", "", "", "", "", "", "", "", "", "", "", "", "", "", "", 11.11, 
  8.3992953*^7, 49.831, 32.4, 5.44, 3.182, 19082.62, 0.2, 270.308, 9.59, 0.8, 
  21.1, "", 1.5, 76.68, 0.783}, {"IRN", "Asia", "Iran", "2020-02-23", 43., 
  15., "", 8., 3., "", 0.512, 0.179, "", 0.095, 0.036, "", "", "", "", "", 
  "", "", "", "", "", "", "", "", "", "", "", "", "", "", "", "", "", "", "", 
  "", "", "", "", 11.11, 8.3992953*^7, 49.831, 32.4, 5.44, 3.182, 19082.62, 
  0.2, 270.308, 9.59, 0.8, 21.1, "", 1.5, 76.68, 0.783}, 
 {"IRN", "Asia", "Iran", "2020-02-24", 61., 18., 8.714, 12., 4., 1.714, 
  0.726, 0.214, 0.104, 0.143, 0.048, 0.02, "", "", "", "", "", "", "", "", 
  "", "", "", "", "", "", "", "", "", "", "", "", "", "", "", "", "", "", "", 
  11.11, 8.3992953*^7, 49.831, 32.4, 5.44, 3.182, 19082.62, 0.2, 270.308, 
  9.59, 0.8, 21.1, "", 1.5, 76.68, 0.783}, {"IRN", "Asia", "Iran", 
  "2020-02-25", 95., 34., 13.571, 16., 4., 2.286, 1.131, 0.405, 0.162, 0.19, 
  0.048, 0.027, "", "", "", "", "", "", "", "", "", "", "", "", "", "", "", 
  "", "", "", "", "", "", "", "", "", "", "", "", 11.11, 8.3992953*^7, 
  49.831, 32.4, 5.44, 3.182, 19082.62, 0.2, 270.308, 9.59, 0.8, 21.1, "", 
  1.5, 76.68, 0.783}, {"IRN", "Asia", "Iran", "2020-02-26", 139., 44., 
  19.571, 19., 3., 2.429, 1.655, 0.524, 0.233, 0.226, 0.036, 0.029, "", "", 
  "", "", "", "", "", "", "", "", "", "", "", "", "", "", "", "", "", "", "", 
  "", "", "", "", "", "", 20.37, 8.3992953*^7, 49.831, 32.4, 5.44, 3.182, 
  19082.62, 0.2, 270.308, 9.59, 0.8, 21.1, "", 1.5, 76.68, 0.783}, 
 {"IRN", "Asia", "Iran", "2020-02-27", 245., 106., 34.286, 26., 7., 3.429, 
  2.917, 1.262, 0.408, 0.31, 0.083, 0.041, 4.85, "", "", "", "", "", "", "", 
  "", "", "", "", "", "", "", "", "", "", "", "", "", "", "", "", "", "", "", 
  20.37, 8.3992953*^7, 49.831, 32.4, 5.44, 3.182, 19082.62, 0.2, 270.308, 
  9.59, 0.8, 21.1, "", 1.5, 76.68, 0.783}, {"IRN", "Asia", "Iran", 
  "2020-02-28", 388., 143., 52.857, 34., 8., 4.286, 4.619, 1.703, 0.629, 
  0.405, 0.095, 0.051, 4.62, "", "", "", "", "", "", "", "", "", "", "", "", 
  "", "", "", "", "", "", "", "", "", "", "", "", "", "", 20.37, 
  8.3992953*^7, 49.831, 32.4, 5.44, 3.182, 19082.62, 0.2, 270.308, 9.59, 0.8, 
  21.1, "", 1.5, 76.68, 0.783}, {"IRN", "Asia", "Iran", "2020-02-29", 593., 
  205., 80.714, 43., 9., 5.429, 7.06, 2.441, 0.961, 0.512, 0.107, 0.065, 
  4.61, "", "", "", "", "", "", "", "", "", "", "", "", "", "", "", "", "", 
  "", "", "", "", "", "", "", "", "", 20.37, 8.3992953*^7, 49.831, 32.4, 
  5.44, 3.182, 19082.62, 0.2, 270.308, 9.59, 0.8, 21.1, "", 1.5, 76.68, 
  0.783}, {"IRN", "Asia", "Iran", "2020-03-01", 978., 385., 133.571, 54., 
  11., 6.571, 11.644, 4.584, 1.59, 0.643, 0.131, 0.078, 4.69, "", "", "", "", 
  "", "", "", "", "", "", "", "", "", "", "", "", "", "", "", "", "", "", "", 
  "", "", "", 20.37, 8.3992953*^7, 49.831, 32.4, 5.44, 3.182, 19082.62, 0.2, 
  270.308, 9.59, 0.8, 21.1, "", 1.5, 76.68, 0.783}, 
 {"IRN", "Asia", "Iran", "2020-03-02", 1501., 523., 205.714, 66., 12., 7.714, 
  17.871, 6.227, 2.449, 0.786, 0.143, 0.092, 4.42, "", "", "", "", "", "", 
  "", "", "", "", "", "", "", "", "", "", "", "", "", "", "", "", "", "", "", 
  "", 20.37, 8.3992953*^7, 49.831, 32.4, 5.44, 3.182, 19082.62, 0.2, 270.308, 
  9.59, 0.8, 21.1, "", 1.5, 76.68, 0.783}, {"IRN", "Asia", "Iran", 
  "2020-03-03", 2336., 835., 320.143, 77., 11., 8.714, 27.812, 9.941, 3.812, 
  0.917, 0.131, 0.104, 3.91, "", "", "", "", "", "", "", "", "", "", "", "", 
  "", "", "", "", "", "", "", "", "", "", "", "", "", "", 20.37, 
  8.3992953*^7, 49.831, 32.4, 5.44, 3.182, 19082.62, 0.2, 270.308, 9.59, 0.8, 
  21.1, "", 1.5, 76.68, 0.783}, {"IRN", "Asia", "Iran", "2020-03-04", 2922., 
  586., 397.571, 92., 15., 10.429, 34.789, 6.977, 4.733, 1.095, 0.179, 0.124, 
  3.14, "", "", "", "", "", "", "", "", "", "", "", "", "", "", "", "", "", 
  "", "", "", "", "", "", "", "", "", 20.37, 8.3992953*^7, 49.831, 32.4, 
  5.44, 3.182, 19082.62, 0.2, 270.308, 9.59, 0.8, 21.1, "", 1.5, 76.68, 
  0.783}, {"IRN", "Asia", "Iran", "2020-03-05", 3513., 591., 466.857, 107., 
  15., 11.571, 41.825, 7.036, 5.558, 1.274, 0.179, 0.138, 2.66, "", "", "", 
  "", "", "", "", "", "", "", "", "", "", "", "", "", "", "", "", "", "", "", 
  "", "", "", "", 42.59, 8.3992953*^7, 49.831, 32.4, 5.44, 3.182, 19082.62, 
  0.2, 270.308, 9.59, 0.8, 21.1, "", 1.5, 76.68, 0.783}, 
 {"IRN", "Asia", "Iran", "2020-03-06", 4747., 1234., 622.714, 124., 17., 
  12.857, 56.517, 14.692, 7.414, 1.476, 0.202, 0.153, 2.6, "", "", "", "", 
  "", "", "", "", "", "", "", "", "", "", "", "", "", "", "", "", "", "", "", 
  "", "", "", 42.59, 8.3992953*^7, 49.831, 32.4, 5.44, 3.182, 19082.62, 0.2, 
  270.308, 9.59, 0.8, 21.1, "", 1.5, 76.68, 0.783}, 
 {"IRN", "Asia", "Iran", "2020-03-07", 5823., 1076., 747.143, 145., 21., 
  14.571, 69.327, 12.811, 8.895, 1.726, 0.25, 0.173, 2.19, "", "", "", "", 
  "", "", "", "", "", "", "", "", "", "", "", "", "", "", "", "", "", "", "", 
  "", "", "", 42.59, 8.3992953*^7, 49.831, 32.4, 5.44, 3.182, 19082.62, 0.2, 
  270.308, 9.59, 0.8, 21.1, "", 1.5, 76.68, 0.783}, 
 {"IRN", "Asia", "Iran", "2020-03-08", 6566., 743., 798.286, 194., 49., 20., 
  78.173, 8.846, 9.504, 2.31, 0.583, 0.238, 1.68, "", "", "", "", "", "", "", 
  "", "", "", "", "", "", "", "", "", "", "", "", "", "", "", "", "", "", "", 
  42.59, 8.3992953*^7, 49.831, 32.4, 5.44, 3.182, 19082.62, 0.2, 270.308, 
  9.59, 0.8, 21.1, "", 1.5, 76.68, 0.783}, {"IRN", "Asia", "Iran", 
  "2020-03-09", 7161., 595., 808.571, 237., 43., 24.429, 85.257, 7.084, 
  9.627, 2.822, 0.512, 0.291, 1.45, "", "", "", "", "", "", "", "", "", "", 
  "", "", "", "", "", "", "", "", "", "", "", "", "", "", "", "", 42.59, 
  8.3992953*^7, 49.831, 32.4, 5.44, 3.182, 19082.62, 0.2, 270.308, 9.59, 0.8, 
  21.1, "", 1.5, 76.68, 0.783}, {"IRN", "Asia", "Iran", "2020-03-10", 8042., 
  881., 815.143, 291., 54., 30.571, 95.746, 10.489, 9.705, 3.465, 0.643, 
  0.364, 1.44, "", "", "", "", "", "", "", "", "", "", "", "", "", "", "", 
  "", "", "", "", "", "", "", "", "", "", "", 42.59, 8.3992953*^7, 49.831, 
  32.4, 5.44, 3.182, 19082.62, 0.2, 270.308, 9.59, 0.8, 21.1, "", 1.5, 76.68, 
  0.783}, {"IRN", "Asia", "Iran", "2020-03-11", 9000., 958., 868.286, 354., 
  63., 37.429, 107.152, 11.406, 10.338, 4.215, 0.75, 0.446, 1.59, "", "", "", 
  "", "", "", "", "", "", "", "", "", "", "", "", "", "", "", "", "", "", "", 
  "", "", "", "", 48.15, 8.3992953*^7, 49.831, 32.4, 5.44, 3.182, 19082.62, 
  0.2, 270.308, 9.59, 0.8, 21.1, "", 1.5, 76.68, 0.783}, 
 {"IRN", "Asia", "Iran", "2020-03-12", 10075., 1075., 937.429, 429., 75., 
  46., 119.951, 12.799, 11.161, 5.108, 0.893, 0.548, 1.61, "", "", "", "", 
  "", "", "", "", "", "", "", "", "", "", "", "", "", "", "", "", "", "", "", 
  "", "", "", 48.15, 8.3992953*^7, 49.831, 32.4, 5.44, 3.182, 19082.62, 0.2, 
  270.308, 9.59, 0.8, 21.1, "", 1.5, 76.68, 0.783}, 
 {"IRN", "Asia", "Iran", "2020-03-13", 11364., 1289., 945.286, 514., 85., 
  55.714, 135.297, 15.347, 11.254, 6.12, 1.012, 0.663, 1.55, "", "", "", "", 
  "", "", "", "", "", "", "", "", "", "", "", "", "", "", "", "", "", "", "", 
  "", "", "", 48.15, 8.3992953*^7, 49.831, 32.4, 5.44, 3.182, 19082.62, 0.2, 
  270.308, 9.59, 0.8, 21.1, "", 1.5, 76.68, 0.783}, 
 {"IRN", "Asia", "Iran", "2020-03-14", 12729., 1365., 986.571, 611., 97., 
  66.571, 151.548, 16.251, 11.746, 7.274, 1.155, 0.793, 1.52, "", "", "", "", 
  "", "", "", "", "", "", "", "", "", "", "", "", "", "", "", "", "", "", "", 
  "", "", "", 48.15, 8.3992953*^7, 49.831, 32.4, 5.44, 3.182, 19082.62, 0.2, 
  270.308, 9.59, 0.8, 21.1, "", 1.5, 76.68, 0.783}, 
 {"IRN", "Asia", "Iran", "2020-03-15", 13938., 1209., 1053.143, 724., 113., 
  75.714, 165.942, 14.394, 12.538, 8.62, 1.345, 0.901, 1.4, "", "", "", "", 
  "", "", "", "", "", "", "", "", "", "", "", "", "", "", "", "", "", "", "", 
  "", "", "", 48.15, 8.3992953*^7, 49.831, 32.4, 5.44, 3.182, 19082.62, 0.2, 
  270.308, 9.59, 0.8, 21.1, "", 1.5, 76.68, 0.783}, 
 {"IRN", "Asia", "Iran", "2020-03-16", 14991., 1053., 1118.571, 853., 129., 
  88., 178.479, 12.537, 13.317, 10.156, 1.536, 1.048, 1.28, "", "", "", "", 
  "", "", "", "", "", "", "", "", "", "", "", "", "", "", "", "", "", "", "", 
  "", "", "", 48.15, 8.3992953*^7, 49.831, 32.4, 5.44, 3.182, 19082.62, 0.2, 
  270.308, 9.59, 0.8, 21.1, "", 1.5, 76.68, 0.783}, 
 {"IRN", "Asia", "Iran", "2020-03-17", 16169., 1178., 1161., 988., 135., 
  99.571, 192.504, 14.025, 13.823, 11.763, 1.607, 1.185, 1.2, "", "", "", "", 
  "", "", "", "", "", "", "", "", "", "", "", "", "", "", "", "", "", "", "", 
  "", "", "", 48.15, 8.3992953*^7, 49.831, 32.4, 5.44, 3.182, 19082.62, 0.2, 
  270.308, 9.59, 0.8, 21.1, "", 1.5, 76.68, 0.783}, 
 {"IRN", "Asia", "Iran", "2020-03-18", 17361., 1192., 1194.429, 1135., 147., 
  111.571, 206.696, 14.192, 14.221, 13.513, 1.75, 1.328, 1.21, "", "", "", 
  "", "", "", "", "", "", "", "", "", "", "", "", "", "", "", "", "", "", "", 
  "", "", "", "", 48.15, 8.3992953*^7, 49.831, 32.4, 5.44, 3.182, 19082.62, 
  0.2, 270.308, 9.59, 0.8, 21.1, "", 1.5, 76.68, 0.783}, 
 {"IRN", "Asia", "Iran", "2020-03-19", 18407., 1046., 1190.286, 1284., 149., 
  122.143, 219.149, 12.453, 14.171, 15.287, 1.774, 1.454, 1.15, "", "", "", 
  "", "", "", "", "", "", "", "", "", "", "", "", "", "", "", "", "", "", "", 
  "", "", "", "", 51.85, 8.3992953*^7, 49.831, 32.4, 5.44, 3.182, 19082.62, 
  0.2, 270.308, 9.59, 0.8, 21.1, "", 1.5, 76.68, 0.783}, 
 {"IRN", "Asia", "Iran", "2020-03-20", 19644., 1237., 1182.857, 1433., 149., 
  131.286, 233.877, 14.727, 14.083, 17.061, 1.774, 1.563, 1.09, "", "", "", 
  "", "", "", "", "", "", "", "", "", "", "", "", "", "", "", "", "", "", "", 
  "", "", "", "", 51.85, 8.3992953*^7, 49.831, 32.4, 5.44, 3.182, 19082.62, 
  0.2, 270.308, 9.59, 0.8, 21.1, "", 1.5, 76.68, 0.783}, 
 {"IRN", "Asia", "Iran", "2020-03-21", 20610., 966., 1125.857, 1556., 123., 
  135., 245.378, 11.501, 13.404, 18.525, 1.464, 1.607, 1.08, "", "", "", "", 
  "", "", "", "", "", "", "", "", "", "", "", "", "", "", "", "", "", "", "", 
  "", "", "", 51.85, 8.3992953*^7, 49.831, 32.4, 5.44, 3.182, 19082.62, 0.2, 
  270.308, 9.59, 0.8, 21.1, "", 1.5, 76.68, 0.783}, 
 {"IRN", "Asia", "Iran", "2020-03-22", 21638., 1028., 1100., 1685., 129., 
  137.286, 257.617, 12.239, 13.096, 20.061, 1.536, 1.634, 1.18, "", "", "", 
  "", "", "", "", "", "", "", "", "", "", "", "", "", "", "", "", "", "", "", 
  "", "", "", "", 57.41, 8.3992953*^7, 49.831, 32.4, 5.44, 3.182, 19082.62, 
  0.2, 270.308, 9.59, 0.8, 21.1, "", 1.5, 76.68, 0.783}, 
 {"IRN", "Asia", "Iran", "2020-03-23", 23049., 1411., 1151.143, 1812., 127., 
  137., 274.416, 16.799, 13.705, 21.573, 1.512, 1.631, 1.37, "", "", "", "", 
  "", "", "", "", "", "", "", "", "", "", "", "", "", "", "", "", "", "", "", 
  "", "", "", 57.41, 8.3992953*^7, 49.831, 32.4, 5.44, 3.182, 19082.62, 0.2, 
  270.308, 9.59, 0.8, 21.1, "", 1.5, 76.68, 0.783}, 
 {"IRN", "Asia", "Iran", "2020-03-24", 24811., 1762., 1234.571, 1934., 122., 
  135.143, 295.394, 20.978, 14.699, 23.026, 1.453, 1.609, 1.55, "", "", "", 
  "", "", "", "", "", "", "", "", "", "", "", "", "", "", "", "", "", "", "", 
  "", "", "", "", 57.41, 8.3992953*^7, 49.831, 32.4, 5.44, 3.182, 19082.62, 
  0.2, 270.308, 9.59, 0.8, 21.1, "", 1.5, 76.68, 0.783}, 
 {"IRN", "Asia", "Iran", "2020-03-25", 27017., 2206., 1379.429, 2077., 143., 
  134.571, 321.658, 26.264, 16.423, 24.728, 1.703, 1.602, 1.72, "", "", "", 
  "", "", "", "", "", "", "", "", "", "", "", "", "", "", "", "", "", "", "", 
  "", "", "", "", 57.41, 8.3992953*^7, 49.831, 32.4, 5.44, 3.182, 19082.62, 
  0.2, 270.308, 9.59, 0.8, 21.1, "", 1.5, 76.68, 0.783}, 
 {"IRN", "Asia", "Iran", "2020-03-26", 29406., 2389., 1571.286, 2234., 157., 
  135.714, 350.101, 28.443, 18.707, 26.597, 1.869, 1.616, 1.78, "", "", "", 
  "", "", "", "", "", "", "", "", "", "", "", "", "", "", "", "", "", "", "", 
  "", "", "", "", 57.41, 8.3992953*^7, 49.831, 32.4, 5.44, 3.182, 19082.62, 
  0.2, 270.308, 9.59, 0.8, 21.1, "", 1.5, 76.68, 0.783}, 
 {"IRN", "Asia", "Iran", "2020-03-27", 32332., 2926., 1812.571, 2378., 144., 
  135., 384.937, 34.836, 21.58, 28.312, 1.714, 1.607, 1.78, "", "", "", "", 
  "", "", "", "", "", "", "", "", "", "", "", "", "", "", "", "", "", "", "", 
  "", "", "", 57.41, 8.3992953*^7, 49.831, 32.4, 5.44, 3.182, 19082.62, 0.2, 
  270.308, 9.59, 0.8, 21.1, "", 1.5, 76.68, 0.783}, 
 {"IRN", "Asia", "Iran", "2020-03-28", 35408., 3076., 2114., 2517., 139., 
  137.286, 421.559, 36.622, 25.169, 29.967, 1.655, 1.634, 1.73, "", "", "", 
  "", "", "", "", "", "", "", "", "", "", "", "", "", "", "", "", "", "", "", 
  "", "", "", "", 57.41, 8.3992953*^7, 49.831, 32.4, 5.44, 3.182, 19082.62, 
  0.2, 270.308, 9.59, 0.8, 21.1, "", 1.5, 76.68, 0.783}, 
 {"IRN", "Asia", "Iran", "2020-03-29", 38309., 2901., 2381.571, 2640., 123., 
  136.429, 456.098, 34.539, 28.354, 31.431, 1.464, 1.624, 1.63, "", "", "", 
  "", "", "", "", "", "", "", "", "", "", "", "", "", "", "", "", "", "", "", 
  "", "", "", "", 57.41, 8.3992953*^7, 49.831, 32.4, 5.44, 3.182, 19082.62, 
  0.2, 270.308, 9.59, 0.8, 21.1, "", 1.5, 76.68, 0.783}, 
 {"IRN", "Asia", "Iran", "2020-03-30", 41495., 3186., 2635.143, 2757., 117., 
  135., 494.03, 37.932, 31.373, 32.824, 1.393, 1.607, 1.53, "", "", "", "", 
  "", "", "", "", "", "", "", "", "", "", "", "", "", "", "", "", "", "", "", 
  "", "", "", 57.41, 8.3992953*^7, 49.831, 32.4, 5.44, 3.182, 19082.62, 0.2, 
  270.308, 9.59, 0.8, 21.1, "", 1.5, 76.68, 0.783}, 
 {"IRN", "Asia", "Iran", "2020-03-31", 44605., 3110., 2827.714, 2898., 141., 
  137.714, 531.056, 37.027, 33.666, 34.503, 1.679, 1.64, 1.41, "", "", "", 
  "", "", "", "", "", "", "", "", "", "", "", "", "", "", "", "", "", "", "", 
  "", "", "", "", 57.41, 8.3992953*^7, 49.831, 32.4, 5.44, 3.182, 19082.62, 
  0.2, 270.308, 9.59, 0.8, 21.1, "", 1.5, 76.68, 0.783}, 
 {"IRN", "Asia", "Iran", "2020-04-01", 47593., 2988., 2939.429, 3036., 138., 
  137., 566.631, 35.574, 34.996, 36.146, 1.643, 1.631, 1.3, "", "", "", "", 
  "", "", "", "", "", "", "", "", "", "", "", "", "", "", "", "", "", "", "", 
  "", "", "", 57.41, 8.3992953*^7, 49.831, 32.4, 5.44, 3.182, 19082.62, 0.2, 
  270.308, 9.59, 0.8, 21.1, "", 1.5, 76.68, 0.783}, 
 {"IRN", "Asia", "Iran", "2020-04-02", 50468., 2875., 3008.857, 3160., 124., 
  132.286, 600.86, 34.229, 35.823, 37.622, 1.476, 1.575, 1.21, "", "", "", 
  "", "", "", "", "", "", "", "", "", "", "", "", "", "", "", "", "", "", "", 
  "", "", "", "", 57.41, 8.3992953*^7, 49.831, 32.4, 5.44, 3.182, 19082.62, 
  0.2, 270.308, 9.59, 0.8, 21.1, "", 1.5, 76.68, 0.783}, 
 {"IRN", "Asia", "Iran", "2020-04-03", 53183., 2715., 2978.714, 3294., 134., 
  130.857, 633.184, 32.324, 35.464, 39.218, 1.595, 1.558, 1.09, "", "", "", 
  "", "", "", "", "", "", "", "", "", "", "", "", "", "", "", "", "", "", "", 
  "", "", "", "", 57.41, 8.3992953*^7, 49.831, 32.4, 5.44, 3.182, 19082.62, 
  0.2, 270.308, 9.59, 0.8, 21.1, "", 1.5, 76.68, 0.783}, 
 {"IRN", "Asia", "Iran", "2020-04-04", 55743., 2560., 2905., 3452., 158., 
  133.571, 663.663, 30.479, 34.586, 41.099, 1.881, 1.59, 1.03, "", "", "", 
  "", "", "", "", "", "", "", "", "", "", "", "", "", "", "", "", "", "", "", 
  "", "", "", "", 57.41, 8.3992953*^7, 49.831, 32.4, 5.44, 3.182, 19082.62, 
  0.2, 270.308, 9.59, 0.8, 21.1, "", 1.5, 76.68, 0.783}, 
 {"IRN", "Asia", "Iran", "2020-04-05", 58226., 2483., 2845.286, 3603., 151., 
  137.571, 693.225, 29.562, 33.875, 42.896, 1.798, 1.638, 0.99, "", "", "", 
  "", "", "", "", "", "", 189790., 2.26, "", "", "", "", "", 
  "tests performed", "", "", "", "", "", "", "", "", "", 59.26, 8.3992953*^7, 
  49.831, 32.4, 5.44, 3.182, 19082.62, 0.2, 270.308, 9.59, 0.8, 21.1, "", 
  1.5, 76.68, 0.783}, {"IRN", "Asia", "Iran", "2020-04-06", 60500., 2274., 
  2715., 3739., 136., 140.286, 720.299, 27.074, 32.324, 44.516, 1.619, 1.67, 
  0.92, "", "", "", "", "", "", "", "", "", "", "", "", "", "", "", "", 
  "tests performed", "", "", "", "", "", "", "", "", "", 59.26, 8.3992953*^7, 
  49.831, 32.4, 5.44, 3.182, 19082.62, 0.2, 270.308, 9.59, 0.8, 21.1, "", 
  1.5, 76.68, 0.783}, {"IRN", "Asia", "Iran", "2020-04-07", 62589., 2089., 
  2569.143, 3872., 133., 139.143, 745.17, 24.871, 30.588, 46.099, 1.583, 
  1.657, 0.86, "", "", "", "", "", "", "", "", "", "", "", "", "", "", "", 
  "", "tests performed", "", "", "", "", "", "", "", "", "", 59.26, 
  8.3992953*^7, 49.831, 32.4, 5.44, 3.182, 19082.62, 0.2, 270.308, 9.59, 0.8, 
  21.1, "", 1.5, 76.68, 0.783}, {"IRN", "Asia", "Iran", "2020-04-08", 64586., 
  1997., 2427.571, 3993., 121., 136.714, 768.945, 23.776, 28.902, 47.54, 
  1.441, 1.628, 0.82, "", "", "", "", "", "", "", "", "", 220975., 2.631, "", 
  "", "", "", "", "tests performed", "", "", "", "", "", "", "", "", "", 
  59.26, 8.3992953*^7, 49.831, 32.4, 5.44, 3.182, 19082.62, 0.2, 270.308, 
  9.59, 0.8, 21.1, "", 1.5, 76.68, 0.783}, {"IRN", "Asia", "Iran", 
  "2020-04-09", 66220., 1634., 2250.286, 4110., 117., 135.714, 788.399, 
  19.454, 26.791, 48.933, 1.393, 1.616, 0.79, "", "", "", "", "", "", "", "", 
  10418., 231393., 2.755, 0.124, "", "", "", "", "tests performed", "", "", 
  "", "", "", "", "", "", "", 59.26, 8.3992953*^7, 49.831, 32.4, 5.44, 3.182, 
  19082.62, 0.2, 270.308, 9.59, 0.8, 21.1, "", 1.5, 76.68, 0.783}, 
 {"IRN", "Asia", "Iran", "2020-04-10", 68192., 1972., 2144.143, 4232., 122., 
  134., 811.878, 23.478, 25.528, 50.385, 1.453, 1.595, 0.8, "", "", "", "", 
  "", "", "", "", 11175., 242568., 2.888, 0.133, "", "", "", "", 
  "tests performed", "", "", "", "", "", "", "", "", "", 59.26, 8.3992953*^7, 
  49.831, 32.4, 5.44, 3.182, 19082.62, 0.2, 270.308, 9.59, 0.8, 21.1, "", 
  1.5, 76.68, 0.783}, {"IRN", "Asia", "Iran", "2020-04-11", 70029., 1837., 
  2040.857, 4357., 125., 129.286, 833.749, 21.871, 24.298, 51.873, 1.488, 
  1.539, 0.81, "", "", "", "", "", "", "", "", 9135., 251703., 2.997, 0.109, 
  "", "", "", "", "tests performed", "", "", "", "", "", "", "", "", "", 
  50.93, 8.3992953*^7, 49.831, 32.4, 5.44, 3.182, 19082.62, 0.2, 270.308, 
  9.59, 0.8, 21.1, "", 1.5, 76.68, 0.783}, {"IRN", "Asia", "Iran", 
  "2020-04-12", 71686., 1657., 1922.857, 4474., 117., 124.429, 853.476, 
  19.728, 22.893, 53.266, 1.393, 1.481, 0.8, "", "", "", "", "", "", "", "", 
  11685., 263388., 3.136, 0.139, 10514., 0.125, 0.183, 5.5, 
  "tests performed", "", "", "", "", "", "", "", "", "", 50.93, 8.3992953*^7, 
  49.831, 32.4, 5.44, 3.182, 19082.62, 0.2, 270.308, 9.59, 0.8, 21.1, "", 
  1.5, 76.68, 0.783}, {"IRN", "Asia", "Iran", "2020-04-13", 73303., 1617., 
  1829., 4585., 111., 120.857, 872.728, 19.252, 21.776, 54.588, 1.322, 1.439, 
  0.79, "", "", "", "", "", "", "", "", "", "", "", "", 10741., 0.128, 0.17, 
  5.9, "tests performed", "", "", "", "", "", "", "", "", "", 50.93, 
  8.3992953*^7, 49.831, 32.4, 5.44, 3.182, 19082.62, 0.2, 270.308, 9.59, 0.8, 
  21.1, "", 1.5, 76.68, 0.783}, {"IRN", "Asia", "Iran", "2020-04-14", 74877., 
  1574., 1755.429, 4683., 98., 115.857, 891.468, 18.74, 20.9, 55.755, 1.167, 
  1.379, 0.78, "", "", "", "", "", "", "", "", "", 287359., 3.421, "", 
  10968., 0.131, 0.16, 6.2, "tests performed", "", "", "", "", "", "", "", 
  "", "", 50.93, 8.3992953*^7, 49.831, 32.4, 5.44, 3.182, 19082.62, 0.2, 
  270.308, 9.59, 0.8, 21.1, "", 1.5, 76.68, 0.783}, 
 {"IRN", "Asia", "Iran", "2020-04-15", 76389., 1512., 1686.143, 4777., 94., 
  112., 909.469, 18.002, 20.075, 56.874, 1.119, 1.333, 0.78, "", "", "", "", 
  "", "", "", "", 11845., 299204., 3.562, 0.141, 11176., 0.133, 0.151, 6.6, 
  "tests performed", "", "", "", "", "", "", "", "", "", 50.93, 8.3992953*^7, 
  49.831, 32.4, 5.44, 3.182, 19082.62, 0.2, 270.308, 9.59, 0.8, 21.1, "", 
  1.5, 76.68, 0.783}, {"IRN", "Asia", "Iran", "2020-04-16", 77995., 1606., 
  1682.143, 4869., 92., 108.429, 928.59, 19.121, 20.027, 57.969, 1.095, 
  1.291, 0.8, "", "", "", "", "", "", "", "", 11136., 310340., 3.695, 0.133, 
  11278., 0.134, 0.149, 6.7, "tests performed", "", "", "", "", "", "", "", 
  "", "", 50.93, 8.3992953*^7, 49.831, 32.4, 5.44, 3.182, 19082.62, 0.2, 
  270.308, 9.59, 0.8, 21.1, "", 1.5, 76.68, 0.783}, 
 {"IRN", "Asia", "Iran", "2020-04-17", 79494., 1499., 1614.571, 4958., 89., 
  103.714, 946.437, 17.847, 19.223, 59.029, 1.06, 1.235, 0.79, "", "", "", 
  "", "", "", "", "", 9539., 319879., 3.808, 0.114, 11044., 0.131, 0.146, 
  6.8, "tests performed", "", "", "", "", "", "", "", "", "", 50.93, 
  8.3992953*^7, 49.831, 32.4, 5.44, 3.182, 19082.62, 0.2, 270.308, 9.59, 0.8, 
  21.1, "", 1.5, 76.68, 0.783}, {"IRN", "Asia", "Iran", "2020-04-18", 80868., 
  1374., 1548.429, 5031., 73., 96.286, 962.795, 16.359, 18.435, 59.898, 
  0.869, 1.146, 0.79, "", "", "", "", "", "", "", "", 10258., 330137., 3.931, 
  0.122, 11205., 0.133, 0.138, 7.2, "tests performed", "", "", "", "", "", 
  "", "", "", "", 50.93, 8.3992953*^7, 49.831, 32.4, 5.44, 3.182, 19082.62, 
  0.2, 270.308, 9.59, 0.8, 21.1, "", 1.5, 76.68, 0.783}, 
 {"IRN", "Asia", "Iran", "2020-04-19", 82211., 1343., 1503.571, 5118., 87., 
  92., 978.784, 15.989, 17.901, 60.934, 1.036, 1.095, 0.79, "", "", "", "", 
  "", "", "", "", 11525., 341662., 4.068, 0.137, 11182., 0.133, 0.134, 7.4, 
  "tests performed", "", "", "", "", "", "", "", "", "", 53.7, 8.3992953*^7, 
  49.831, 32.4, 5.44, 3.182, 19082.62, 0.2, 270.308, 9.59, 0.8, 21.1, "", 
  1.5, 76.68, 0.783}, {"IRN", "Asia", "Iran", "2020-04-20", 83505., 1294., 
  1457.429, 5209., 91., 89.143, 994.191, 15.406, 17.352, 62.017, 1.083, 
  1.061, 0.78, "", "", "", "", "", "", "", "", 11350., 353012., 4.203, 0.135, 
  11091., 0.132, 0.131, 7.6, "tests performed", "", "", "", "", "", "", "", 
  "", "", 53.7, 8.3992953*^7, 49.831, 32.4, 5.44, 3.182, 19082.62, 0.2, 
  270.308, 9.59, 0.8, 21.1, "", 1.5, 76.68, 0.783}, 
 {"IRN", "Asia", "Iran", "2020-04-21", 84802., 1297., 1417.857, 5297., 88., 
  87.714, 1009.632, 15.442, 16.881, 63.065, 1.048, 1.044, 0.77, "", "", "", 
  "", "", "", "", "", 12711., 365723., 4.354, 0.151, 11195., 0.133, 0.127, 
  7.9, "tests performed", "", "", "", "", "", "", "", "", "", 53.7, 
  8.3992953*^7, 49.831, 32.4, 5.44, 3.182, 19082.62, 0.2, 270.308, 9.59, 0.8, 
  21.1, "", 1.5, 76.68, 0.783}, {"IRN", "Asia", "Iran", "2020-04-22", 85996., 
  1194., 1372.429, 5391., 94., 87.714, 1023.848, 14.215, 16.34, 64.184, 
  1.119, 1.044, 0.74, "", "", "", "", "", "", "", "", "", "", "", "", 11202., 
  0.133, 0.123, 8.2, "tests performed", "", "", "", "", "", "", "", "", "", 
  53.7, 8.3992953*^7, 49.831, 32.4, 5.44, 3.182, 19082.62, 0.2, 270.308, 
  9.59, 0.8, 21.1, "", 1.5, 76.68, 0.783}, {"IRN", "Asia", "Iran", 
  "2020-04-23", 87026., 1030., 1290.143, 5481., 90., 87.429, 1036.111, 
  12.263, 15.36, 65.255, 1.072, 1.041, 0.74, "", "", "", "", "", "", "", "", 
  "", 389507., 4.637, "", 11310., 0.135, 0.114, 8.8, "tests performed", "", 
  "", "", "", "", "", "", "", "", 53.7, 8.3992953*^7, 49.831, 32.4, 5.44, 
  3.182, 19082.62, 0.2, 270.308, 9.59, 0.8, 21.1, "", 1.5, 76.68, 0.783}, 
 {"IRN", "Asia", "Iran", "2020-04-24", 88194., 1168., 1242.857, 5574., 93., 
  88., 1050.017, 13.906, 14.797, 66.363, 1.107, 1.048, 0.77, "", "", "", "", 
  "", "", "", "", 10420., 399927., 4.761, 0.124, 11435., 0.136, 0.109, 9.2, 
  "tests performed", "", "", "", "", "", "", "", "", "", 53.7, 8.3992953*^7, 
  49.831, 32.4, 5.44, 3.182, 19082.62, 0.2, 270.308, 9.59, 0.8, 21.1, "", 
  1.5, 76.68, 0.783}, {"IRN", "Asia", "Iran", "2020-04-25", 89328., 1134., 
  1208.571, 5650., 76., 88.429, 1063.518, 13.501, 14.389, 67.268, 0.905, 
  1.053, 0.81, "", "", "", "", "", "", "", "", 10148., 410075., 4.882, 0.121, 
  11420., 0.136, 0.106, 9.4, "tests performed", "", "", "", "", "", "", "", 
  "", "", 53.7, 8.3992953*^7, 49.831, 32.4, 5.44, 3.182, 19082.62, 0.2, 
  270.308, 9.59, 0.8, 21.1, "", 1.5, 76.68, 0.783}, 
 {"IRN", "Asia", "Iran", "2020-04-26", 90481., 1153., 1181.429, 5710., 60., 
  84.571, 1077.245, 13.727, 14.066, 67.982, 0.714, 1.007, 0.82, "", "", "", 
  "", "", "", "", "", 11238., 421313., 5.016, 0.134, 11379., 0.135, 0.104, 
  9.6, "tests performed", "", "", "", "", "", "", "", "", "", 53.7, 
  8.3992953*^7, 49.831, 32.4, 5.44, 3.182, 19082.62, 0.2, 270.308, 9.59, 0.8, 
  21.1, "", 1.5, 76.68, 0.783}, {"IRN", "Asia", "Iran", "2020-04-27", 91472., 
  991., 1138.143, 5806., 96., 85.286, 1089.044, 11.799, 13.55, 69.125, 1.143, 
  1.015, 0.8, "", "", "", "", "", "", "", "", 11016., 432329., 5.147, 0.131, 
  11331., 0.135, 0.1, 10., "tests performed", "", "", "", "", "", "", "", "", 
  "", 53.7, 8.3992953*^7, 49.831, 32.4, 5.44, 3.182, 19082.62, 0.2, 270.308, 
  9.59, 0.8, 21.1, "", 1.5, 76.68, 0.783}, {"IRN", "Asia", "Iran", 
  "2020-04-28", 92584., 1112., 1111.714, 5877., 71., 82.857, 1102.283, 
  13.239, 13.236, 69.97, 0.845, 0.986, 0.81, "", "", "", "", "", "", "", "", 
  "", "", "", "", 11019., 0.131, 0.101, 9.9, "tests performed", "", "", "", 
  "", "", "", "", "", "", 53.7, 8.3992953*^7, 49.831, 32.4, 5.44, 3.182, 
  19082.62, 0.2, 270.308, 9.59, 0.8, 21.1, "", 1.5, 76.68, 0.783}, 
 {"IRN", "Asia", "Iran", "2020-04-29", 93657., 1073., 1094.429, 5957., 80., 
  80.857, 1115.058, 12.775, 13.03, 70.923, 0.952, 0.963, 0.8, "", "", "", "", 
  "", "", "", "", "", 453386., 5.398, "", 10824., 0.129, 0.101, 9.9, 
  "tests performed", "", "", "", "", "", "", "", "", "", 53.7, 8.3992953*^7, 
  49.831, 32.4, 5.44, 3.182, 19082.62, 0.2, 270.308, 9.59, 0.8, 21.1, "", 
  1.5, 76.68, 0.783}, {"IRN", "Asia", "Iran", "2020-04-30", 94640., 983., 
  1087.714, 6028., 71., 78.143, 1126.761, 11.703, 12.95, 71.768, 0.845, 0.93, 
  0.81, "", "", "", "", "", "", "", "", 9909., 463295., 5.516, 0.118, 10541., 
  0.125, 0.103, 9.7, "tests performed", "", "", "", "", "", "", "", "", "", 
  53.7, 8.3992953*^7, 49.831, 32.4, 5.44, 3.182, 19082.62, 0.2, 270.308, 
  9.59, 0.8, 21.1, "", 1.5, 76.68, 0.783}, {"IRN", "Asia", "Iran", 
  "2020-05-01", 95646., 1006., 1064.571, 6091., 63., 73.857, 1138.738, 
  11.977, 12.675, 72.518, 0.75, 0.879, 0.82, "", "", "", "", "", "", "", "", 
  11728., 475023., 5.656, 0.14, 10728., 0.128, 0.099, 10.1, 
  "tests performed", "", "", "", "", "", "", "", "", "", 53.7, 8.3992953*^7, 
  49.831, 32.4, 5.44, 3.182, 19082.62, 0.2, 270.308, 9.59, 0.8, 21.1, "", 
  1.5, 76.68, 0.783}, {"IRN", "Asia", "Iran", "2020-05-02", 96448., 802., 
  1017.143, 6156., 65., 72.286, 1148.287, 9.548, 12.11, 73.292, 0.774, 0.861, 
  0.85, "", "", "", "", "", "", "", "", 9518., 484541., 5.769, 0.113, 10638., 
  0.127, 0.096, 10.5, "tests performed", "", "", "", "", "", "", "", "", "", 
  53.7, 8.3992953*^7, 49.831, 32.4, 5.44, 3.182, 19082.62, 0.2, 270.308, 
  9.59, 0.8, 21.1, "", 1.5, 76.68, 0.783}, {"IRN", "Asia", "Iran", 
  "2020-05-03", 97424., 976., 991.857, 6203., 47., 70.429, 1159.907, 11.62, 
  11.809, 73.851, 0.56, 0.839, 0.95, "", "", "", "", "", "", "", "", 11732., 
  496273., 5.909, 0.14, 10709., 0.127, 0.093, 10.8, "tests performed", "", 
  "", "", "", "", "", "", "", "", 53.7, 8.3992953*^7, 49.831, 32.4, 5.44, 
  3.182, 19082.62, 0.2, 270.308, 9.59, 0.8, 21.1, "", 1.5, 76.68, 0.783}, 
 {"IRN", "Asia", "Iran", "2020-05-04", 98647., 1223., 1025., 6277., 74., 
  67.286, 1174.468, 14.561, 12.203, 74.732, 0.881, 0.801, 1.07, "", "", "", 
  "", "", "", "", "", 12015., 508288., 6.052, 0.143, 10851., 0.129, 0.094, 
  10.6, "tests performed", "", "", "", "", "", "", "", "", "", 53.7, 
  8.3992953*^7, 49.831, 32.4, 5.44, 3.182, 19082.62, 0.2, 270.308, 9.59, 0.8, 
  21.1, "", 1.5, 76.68, 0.783}, {"IRN", "Asia", "Iran", "2020-05-05", 99970., 
  1323., 1055.143, 6340., 63., 66.143, 1190.219, 15.751, 12.562, 75.483, 
  0.75, 0.787, 1.17, "", "", "", "", "", "", "", "", 11255., 519543., 6.186, 
  0.134, 10955., 0.13, 0.096, 10.4, "tests performed", "", "", "", "", "", 
  "", "", "", "", 53.7, 8.3992953*^7, 49.831, 32.4, 5.44, 3.182, 19082.62, 
  0.2, 270.308, 9.59, 0.8, 21.1, "", 1.5, 76.68, 0.783}, 
 {"IRN", "Asia", "Iran", "2020-05-06", 101650., 1680., 1141.857, 6418., 78., 
  65.857, 1210.221, 20.002, 13.595, 76.411, 0.929, 0.784, 1.24, "", "", "", 
  "", "", "", "", "", 11732., 531275., 6.325, 0.14, 11127., 0.132, 0.103, 
  9.7, "tests performed", "", "", "", "", "", "", "", "", "", 53.7, 
  8.3992953*^7, 49.831, 32.4, 5.44, 3.182, 19082.62, 0.2, 270.308, 9.59, 0.8, 
  21.1, "", 1.5, 76.68, 0.783}, {"IRN", "Asia", "Iran", "2020-05-07", 
  103135., 1485., 1213.571, 6486., 68., 65.429, 1227.901, 17.68, 14.448, 
  77.221, 0.81, 0.779, 1.22, "", "", "", "", "", "", "", "", 13517., 544792., 
  6.486, 0.161, 11642., 0.139, 0.104, 9.6, "tests performed", "", "", "", "", 
  "", "", "", "", "", 53.7, 8.3992953*^7, 49.831, 32.4, 5.44, 3.182, 
  19082.62, 0.2, 270.308, 9.59, 0.8, 21.1, "", 1.5, 76.68, 0.783}, 
 {"IRN", "Asia", "Iran", "2020-05-08", 104691., 1556., 1292.143, 6541., 55., 
  64.286, 1246.426, 18.525, 15.384, 77.876, 0.655, 0.765, 1.2, "", "", "", 
  "", "", "", "", "", 14107., 558899., 6.654, 0.168, 11982., 0.143, 0.108, 
  9.3, "tests performed", "", "", "", "", "", "", "", "", "", 53.7, 
  8.3992953*^7, 49.831, 32.4, 5.44, 3.182, 19082.62, 0.2, 270.308, 9.59, 0.8, 
  21.1, "", 1.5, 76.68, 0.783}, {"IRN", "Asia", "Iran", "2020-05-09", 
  106220., 1529., 1396., 6589., 48., 61.857, 1264.63, 18.204, 16.62, 78.447, 
  0.571, 0.736, 1.2, "", "", "", "", "", "", "", "", "", "", "", "", 12608., 
  0.15, 0.111, 9., "tests performed", "", "", "", "", "", "", "", "", "", 
  50.93, 8.3992953*^7, 49.831, 32.4, 5.44, 3.182, 19082.62, 0.2, 270.308, 
  9.59, 0.8, 21.1, "", 1.5, 76.68, 0.783}, {"IRN", "Asia", "Iran", 
  "2020-05-10", 107603., 1383., 1454.143, 6640., 51., 62.429, 1281.096, 
  16.466, 17.313, 79.054, 0.607, 0.743, 1.18, "", "", "", "", "", "", "", "", 
  "", 586699., 6.985, "", 12918., 0.154, 0.113, 8.9, "tests performed", "", 
  "", "", "", "", "", "", "", "", 50.93, 8.3992953*^7, 49.831, 32.4, 5.44, 
  3.182, 19082.62, 0.2, 270.308, 9.59, 0.8, 21.1, "", 1.5, 76.68, 0.783}, 
 {"IRN", "Asia", "Iran", "2020-05-11", 109286., 1683., 1519.857, 6685., 45., 
  58.286, 1301.133, 20.037, 18.095, 79.59, 0.536, 0.694, 1.19, "", "", "", 
  "", "", "", "", "", "", "", "", "", 13257., 0.158, 0.115, 8.7, 
  "tests performed", "", "", "", "", "", "", "", "", "", 50.93, 8.3992953*^7, 
  49.831, 32.4, 5.44, 3.182, 19082.62, 0.2, 270.308, 9.59, 0.8, 21.1, "", 
  1.5, 76.68, 0.783}, {"IRN", "Asia", "Iran", "2020-05-12", 110767., 1481., 
  1542.429, 6733., 48., 56.143, 1318.765, 17.632, 18.364, 80.161, 0.571, 
  0.668, 1.19, "", "", "", "", "", "", "", "", "", 615477., 7.328, "", 
  13705., 0.163, 0.113, 8.9, "tests performed", "", "", "", "", "", "", "", 
  "", "", 50.93, 8.3992953*^7, 49.831, 32.4, 5.44, 3.182, 19082.62, 0.2, 
  270.308, 9.59, 0.8, 21.1, "", 1.5, 76.68, 0.783}, 
 {"IRN", "Asia", "Iran", "2020-05-13", 112725., 1958., 1582.143, 6783., 50., 
  52.143, 1342.077, 23.311, 18.837, 80.757, 0.595, 0.621, 1.23, "", "", "", 
  "", "", "", "", "", 14057., 629534., 7.495, 0.167, 14037., 0.167, 0.113, 
  8.9, "tests performed", "", "", "", "", "", "", "", "", "", 50.93, 
  8.3992953*^7, 49.831, 32.4, 5.44, 3.182, 19082.62, 0.2, 270.308, 9.59, 0.8, 
  21.1, "", 1.5, 76.68, 0.783}, {"IRN", "Asia", "Iran", "2020-05-14", 
  114533., 1808., 1628.286, 6854., 71., 52.571, 1363.602, 21.526, 19.386, 
  81.602, 0.845, 0.626, 1.23, "", "", "", "", "", "", "", "", 14238., 
  643772., 7.665, 0.17, 14140., 0.168, 0.115, 8.7, "tests performed", "", "", 
  "", "", "", "", "", "", "", 50.93, 8.3992953*^7, 49.831, 32.4, 5.44, 3.182, 
  19082.62, 0.2, 270.308, 9.59, 0.8, 21.1, "", 1.5, 76.68, 0.783}, 
 {"IRN", "Asia", "Iran", "2020-05-15", 116635., 2102., 1706.286, 6902., 48., 
  51.571, 1388.628, 25.026, 20.315, 82.174, 0.571, 0.614, 1.25, "", "", "", 
  "", "", "", "", "", 14832., 658604., 7.841, 0.177, 14244., 0.17, 0.12, 8.3, 
  "tests performed", "", "", "", "", "", "", "", "", "", 50.93, 8.3992953*^7, 
  49.831, 32.4, 5.44, 3.182, 19082.62, 0.2, 270.308, 9.59, 0.8, 21.1, "", 
  1.5, 76.68, 0.783}, {"IRN", "Asia", "Iran", "2020-05-16", 118392., 1757., 
  1738.857, 6937., 35., 49.714, 1409.547, 20.918, 20.702, 82.59, 0.417, 
  0.592, 1.23, "", "", "", "", "", "", "", "", 14075., 672679., 8.009, 0.168, 
  14269., 0.17, 0.122, 8.2, "tests performed", "", "", "", "", "", "", "", 
  "", "", 45.37, 8.3992953*^7, 49.831, 32.4, 5.44, 3.182, 19082.62, 0.2, 
  270.308, 9.59, 0.8, 21.1, "", 1.5, 76.68, 0.783}, 
 {"IRN", "Asia", "Iran", "2020-05-17", 120198., 1806., 1799.286, 6988., 51., 
  49.714, 1431.049, 21.502, 21.422, 83.197, 0.607, 0.592, 1.23, "", "", "", 
  "", "", "", "", "", 14256., 686935., 8.178, 0.17, 14319., 0.17, 0.126, 8., 
  "tests performed", "", "", "", "", "", "", "", "", "", 45.37, 8.3992953*^7, 
  49.831, 32.4, 5.44, 3.182, 19082.62, 0.2, 270.308, 9.59, 0.8, 21.1, "", 
  1.5, 76.68, 0.783}, {"IRN", "Asia", "Iran", "2020-05-18", 122492., 2294., 
  1886.571, 7057., 69., 53.143, 1458.36, 27.312, 22.461, 84.019, 0.821, 
  0.633, 1.26, "", "", "", "", "", "", "", "", 14705., 701640., 8.354, 0.175, 
  14365., 0.171, 0.131, 7.6, "tests performed", "", "", "", "", "", "", "", 
  "", "", 45.37, 8.3992953*^7, 49.831, 32.4, 5.44, 3.182, 19082.62, 0.2, 
  270.308, 9.59, 0.8, 21.1, "", 1.5, 76.68, 0.783}, 
 {"IRN", "Asia", "Iran", "2020-05-19", 124603., 2111., 1976.571, 7119., 62., 
  55.143, 1483.494, 25.133, 23.533, 84.757, 0.738, 0.657, 1.25, "", "", "", 
  "", "", "", "", "", 14536., 716176., 8.527, 0.173, 14386., 0.171, 0.137, 
  7.3, "tests performed", "", "", "", "", "", "", "", "", "", 45.37, 
  8.3992953*^7, 49.831, 32.4, 5.44, 3.182, 19082.62, 0.2, 270.308, 9.59, 0.8, 
  21.1, "", 1.5, 76.68, 0.783}, {"IRN", "Asia", "Iran", "2020-05-20", 
  126949., 2346., 2032., 7183., 64., 57.143, 1511.424, 27.931, 24.193, 
  85.519, 0.762, 0.68, 1.22, "", "", "", "", "", "", "", "", 15037., 731213., 
  8.706, 0.179, 14526., 0.173, 0.14, 7.1, "tests performed", "", "", "", "", 
  "", "", "", "", "", 45.37, 8.3992953*^7, 49.831, 32.4, 5.44, 3.182, 
  19082.62, 0.2, 270.308, 9.59, 0.8, 21.1, "", 1.5, 76.68, 0.783}, 
 {"IRN", "Asia", "Iran", "2020-05-21", 129341., 2392., 2115.429, 7249., 66., 
  56.429, 1539.903, 28.479, 25.186, 86.305, 0.786, 0.672, 1.19, "", "", "", 
  "", "", "", "", "", 14832., 746045., 8.882, 0.177, 14610., 0.174, 0.145, 
  6.9, "tests performed", "", "", "", "", "", "", "", "", "", 45.37, 
  8.3992953*^7, 49.831, 32.4, 5.44, 3.182, 19082.62, 0.2, 270.308, 9.59, 0.8, 
  21.1, "", 1.5, 76.68, 0.783}, {"IRN", "Asia", "Iran", "2020-05-22", 
  131652., 2311., 2145.286, 7300., 51., 56.857, 1567.417, 27.514, 25.541, 
  86.912, 0.607, 0.677, 1.13, "", "", "", "", "", "", "", "", 17868., 
  763913., 9.095, 0.213, 15044., 0.179, 0.143, 7., "tests performed", "", "", 
  "", "", "", "", "", "", "", 45.37, 8.3992953*^7, 49.831, 32.4, 5.44, 3.182, 
  19082.62, 0.2, 270.308, 9.59, 0.8, 21.1, "", 1.5, 76.68, 0.783}, 
 {"IRN", "Asia", "Iran", "2020-05-23", 133521., 1869., 2161.286, 7359., 59., 
  60.286, 1589.669, 22.252, 25.732, 87.614, 0.702, 0.718, 1.1, "", "", "", 
  "", "", "", "", "", 17373., 781286., 9.302, 0.207, 15515., 0.185, 0.139, 
  7.2, "tests performed", "", "", "", "", "", "", "", "", "", 45.37, 
  8.3992953*^7, 49.831, 32.4, 5.44, 3.182, 19082.62, 0.2, 270.308, 9.59, 0.8, 
  21.1, "", 1.5, 76.68, 0.783}, {"IRN", "Asia", "Iran", "2020-05-24", 
  135701., 2180., 2214.714, 7417., 58., 61.286, 1615.624, 25.955, 26.368, 
  88.305, 0.691, 0.73, 1.08, "", "", "", "", "", "", "", "", 19233., 800519., 
  9.531, 0.229, 16226., 0.193, 0.136, 7.3, "tests performed", "", "", "", "", 
  "", "", "", "", "", 47.22, 8.3992953*^7, 49.831, 32.4, 5.44, 3.182, 
  19082.62, 0.2, 270.308, 9.59, 0.8, 21.1, "", 1.5, 76.68, 0.783}, 
 {"IRN", "Asia", "Iran", "2020-05-25", 137724., 2023., 2176., 7451., 34., 
  56.286, 1639.709, 24.085, 25.907, 88.71, 0.405, 0.67, 1.02, "", "", "", "", 
  "", "", "", "", 18398., 818917., 9.75, 0.219, 16754., 0.199, 0.13, 7.7, 
  "tests performed", "", "", "", "", "", "", "", "", "", 47.22, 8.3992953*^7, 
  49.831, 32.4, 5.44, 3.182, 19082.62, 0.2, 270.308, 9.59, 0.8, 21.1, "", 
  1.5, 76.68, 0.783}, {"IRN", "Asia", "Iran", "2020-05-26", 139511., 1787., 
  2129.714, 7508., 57., 55.571, 1660.985, 21.276, 25.356, 89.388, 0.679, 
  0.662, 1.01, "", "", "", "", "", "", "", "", 18173., 837090., 9.966, 0.216, 
  17273., 0.206, 0.123, 8.1, "tests performed", "", "", "", "", "", "", "", 
  "", "", 44.44, 8.3992953*^7, 49.831, 32.4, 5.44, 3.182, 19082.62, 0.2, 
  270.308, 9.59, 0.8, 21.1, "", 1.5, 76.68, 0.783}, 
 {"IRN", "Asia", "Iran", "2020-05-27", 141591., 2080., 2091.714, 7564., 56., 
  54.429, 1685.749, 24.764, 24.903, 90.055, 0.667, 0.648, 1.04, "", "", "", 
  "", "", "", "", "", 19456., 856546., 10.198, 0.232, 17905., 0.213, 0.117, 
  8.6, "tests performed", "", "", "", "", "", "", "", "", "", 44.44, 
  8.3992953*^7, 49.831, 32.4, 5.44, 3.182, 19082.62, 0.2, 270.308, 9.59, 0.8, 
  21.1, "", 1.5, 76.68, 0.783}, {"IRN", "Asia", "Iran", "2020-05-28", 
  143849., 2258., 2072.571, 7627., 63., 54., 1712.632, 26.883, 24.676, 
  90.805, 0.75, 0.643, 1.11, "", "", "", "", "", "", "", "", "", "", "", "", 
  18645., 0.222, 0.111, 9., "tests performed", "", "", "", "", "", "", "", 
  "", "", 44.44, 8.3992953*^7, 49.831, 32.4, 5.44, 3.182, 19082.62, 0.2, 
  270.308, 9.59, 0.8, 21.1, "", 1.5, 76.68, 0.783}, 
 {"IRN", "Asia", "Iran", "2020-05-29", 146668., 2819., 2145.143, 7677., 50., 
  53.857, 1746.194, 33.562, 25.54, 91.401, 0.595, 0.641, 1.2, "", "", "", "", 
  "", "", "", "", "", 896571., 10.674, "", 18951., 0.226, 0.113, 8.8, 
  "tests performed", "", "", "", "", "", "", "", "", "", 44.44, 8.3992953*^7, 
  49.831, 32.4, 5.44, 3.182, 19082.62, 0.2, 270.308, 9.59, 0.8, 21.1, "", 
  1.5, 76.68, 0.783}, {"IRN", "Asia", "Iran", "2020-05-30", 148950., 2282., 
  2204.143, 7734., 57., 53.571, 1773.363, 27.169, 26.242, 92.079, 0.679, 
  0.638, 1.21, "", "", "", "", "", "", "", "", 19427., 915998., 10.906, 
  0.231, 19245., 0.229, 0.115, 8.7, "tests performed", "", "", "", "", "", 
  "", "", "", "", 44.44, 8.3992953*^7, 49.831, 32.4, 5.44, 3.182, 19082.62, 
  0.2, 270.308, 9.59, 0.8, 21.1, "", 1.5, 76.68, 0.783}, 
 {"IRN", "Asia", "Iran", "2020-05-31", 151466., 2516., 2252.143, 7797., 63., 
  54.286, 1803.318, 29.955, 26.813, 92.829, 0.75, 0.646, 1.23, "", "", "", 
  "", "", "", "", "", 19896., 935894., 11.143, 0.237, 19339., 0.23, 0.116, 
  8.6, "tests performed", "", "", "", "", "", "", "", "", "", 44.44, 
  8.3992953*^7, 49.831, 32.4, 5.44, 3.182, 19082.62, 0.2, 270.308, 9.59, 0.8, 
  21.1, "", 1.5, 76.68, 0.783}, {"IRN", "Asia", "Iran", "2020-06-01", 
  154445., 2979., 2388.714, 7878., 81., 61., 1838.785, 35.467, 28.439, 
  93.794, 0.964, 0.726, 1.28, "", "", "", "", "", "", "", "", 19971., 
  955865., 11.38, 0.238, 19564., 0.233, 0.122, 8.2, "tests performed", "", 
  "", "", "", "", "", "", "", "", 44.44, 8.3992953*^7, 49.831, 32.4, 5.44, 
  3.182, 19082.62, 0.2, 270.308, 9.59, 0.8, 21.1, "", 1.5, 76.68, 0.783}, 
 {"IRN", "Asia", "Iran", "2020-06-02", 157562., 3117., 2578.714, 7942., 64., 
  62., 1875.895, 37.11, 30.702, 94.556, 0.762, 0.738, 1.29, "", "", "", "", 
  "", "", "", "", 20071., 975936., 11.619, 0.239, 19835., 0.236, 0.13, 7.7, 
  "tests performed", "", "", "", "", "", "", "", "", "", 44.44, 8.3992953*^7, 
  49.831, 32.4, 5.44, 3.182, 19082.62, 0.2, 270.308, 9.59, 0.8, 21.1, "", 
  1.5, 76.68, 0.783}, {"IRN", "Asia", "Iran", "2020-06-03", 160696., 3134., 
  2729.286, 8012., 70., 64., 1913.208, 37.313, 32.494, 95.389, 0.833, 0.762, 
  1.26, "", "", "", "", "", "", "", "", 21073., 997009., 11.87, 0.251, 
  20066., 0.239, 0.136, 7.4, "tests performed", "", "", "", "", "", "", "", 
  "", "", 44.44, 8.3992953*^7, 49.831, 32.4, 5.44, 3.182, 19082.62, 0.2, 
  270.308, 9.59, 0.8, 21.1, "", 1.5, 76.68, 0.783}, 
 {"IRN", "Asia", "Iran", "2020-06-04", 164270., 3574., 2917.286, 8071., 59., 
  63.429, 1955.759, 42.551, 34.733, 96.091, 0.702, 0.755, 1.21, "", "", "", 
  "", "", "", "", "", 22353., 1.019362*^6, 12.136, 0.266, 20400., 0.243, 
  0.143, 7., "tests performed", "", "", "", "", "", "", "", "", "", 44.44, 
  8.3992953*^7, 49.831, 32.4, 5.44, 3.182, 19082.62, 0.2, 270.308, 9.59, 0.8, 
  21.1, "", 1.5, 76.68, 0.783}, {"IRN", "Asia", "Iran", "2020-06-05", 
  167156., 2886., 2926.857, 8134., 63., 65.286, 1990.119, 34.36, 34.846, 
  96.841, 0.75, 0.777, 1.08, "", "", "", "", "", "", "", "", 20927., 
  1.040289*^6, 12.385, 0.249, 20531., 0.244, 0.143, 7., "tests performed", 
  "", "", "", "", "", "", "", "", "", 44.44, 8.3992953*^7, 49.831, 32.4, 
  5.44, 3.182, 19082.62, 0.2, 270.308, 9.59, 0.8, 21.1, "", 1.5, 76.68, 
  0.783}, {"IRN", "Asia", "Iran", "2020-06-06", 169425., 2269., 2925., 8209., 
  75., 67.857, 2017.134, 27.014, 34.824, 97.734, 0.893, 0.808, 0.99, "", "", 
  "", "", "", "", "", "", 19837., 1.060126*^6, 12.622, 0.236, 20590., 0.245, 
  0.142, 7., "tests performed", "", "", "", "", "", "", "", "", "", 44.44, 
  8.3992953*^7, 49.831, 32.4, 5.44, 3.182, 19082.62, 0.2, 270.308, 9.59, 0.8, 
  21.1, "", 1.5, 76.68, 0.783}, {"IRN", "Asia", "Iran", "2020-06-07", 
  171789., 2364., 2903.286, 8281., 72., 69.143, 2045.279, 28.145, 34.566, 
  98.592, 0.857, 0.823, 0.92, "", "", "", "", "", "", "", "", 24731., 
  1.084857*^6, 12.916, 0.294, 21280., 0.253, 0.136, 7.3, "tests performed", 
  "", "", "", "", "", "", "", "", "", 44.44, 8.3992953*^7, 49.831, 32.4, 
  5.44, 3.182, 19082.62, 0.2, 270.308, 9.59, 0.8, 21.1, "", 1.5, 76.68, 
  0.783}, {"IRN", "Asia", "Iran", "2020-06-08", 173832., 2043., 2769.571, 
  8351., 70., 67.571, 2069.602, 24.323, 32.974, 99.425, 0.833, 0.804, 0.86, 
  "", "", "", "", "", "", "", "", "", "", "", "", 21552., 0.257, 0.129, 7.8, 
  "tests performed", "", "", "", "", "", "", "", "", "", 44.44, 8.3992953*^7, 
  49.831, 32.4, 5.44, 3.182, 19082.62, 0.2, 270.308, 9.59, 0.8, 21.1, "", 
  1.5, 76.68, 0.783}, {"IRN", "Asia", "Iran", "2020-06-09", 175927., 2095., 
  2623.571, 8425., 74., 69., 2094.545, 24.943, 31.236, 100.306, 0.881, 0.821, 
  0.85, "", "", "", "", "", "", "", "", "", 1.128601*^6, 13.437, "", 21809., 
  0.26, 0.12, 8.3, "tests performed", "", "", "", "", "", "", "", "", "", 
  44.44, 8.3992953*^7, 49.831, 32.4, 5.44, 3.182, 19082.62, 0.2, 270.308, 
  9.59, 0.8, 21.1, "", 1.5, 76.68, 0.783}, {"IRN", "Asia", "Iran", 
  "2020-06-10", 177938., 2011., 2463.143, 8506., 81., 70.571, 2118.487, 
  23.942, 29.326, 101.27, 0.964, 0.84, 0.85, "", "", "", "", "", "", "", "", 
  22431., 1.151032*^6, 13.704, 0.267, 22003., 0.262, 0.112, 8.9, 
  "tests performed", "", "", "", "", "", "", "", "", "", 44.44, 8.3992953*^7, 
  49.831, 32.4, 5.44, 3.182, 19082.62, 0.2, 270.308, 9.59, 0.8, 21.1, "", 
  1.5, 76.68, 0.783}, {"IRN", "Asia", "Iran", "2020-06-11", 180156., 2218., 
  2269.429, 8584., 78., 73.286, 2144.894, 26.407, 27.019, 102.199, 0.929, 
  0.873, 0.9, "", "", "", "", "", "", "", "", "", "", "", "", 22090., 0.263, 
  0.103, 9.7, "tests performed", "", "", "", "", "", "", "", "", "", 44.44, 
  8.3992953*^7, 49.831, 32.4, 5.44, 3.182, 19082.62, 0.2, 270.308, 9.59, 0.8, 
  21.1, "", 1.5, 76.68, 0.783}, {"IRN", "Asia", "Iran", "2020-06-12", 
  182525., 2369., 2195.571, 8659., 75., 75., 2173.099, 28.205, 26.14, 
  103.092, 0.893, 0.893, 0.96, "", "", "", "", "", "", "", "", "", 
  1.196947*^6, 14.251, "", 22380., 0.266, 0.098, 10.2, "tests performed", "", 
  "", "", "", "", "", "", "", "", 44.44, 8.3992953*^7, 49.831, 32.4, 5.44, 
  3.182, 19082.62, 0.2, 270.308, 9.59, 0.8, 21.1, "", 1.5, 76.68, 0.783}, 
 {"IRN", "Asia", "Iran", "2020-06-13", 184955., 2430., 2218.571, 8730., 71., 
  74.429, 2202.03, 28.931, 26.414, 103.937, 0.845, 0.886, 1.03, "", "", "", 
  "", "", "", "", "", 22453., 1.2194*^6, 14.518, 0.267, 22753., 0.271, 0.098, 
  10.3, "tests performed", "", "", "", "", "", "", "", "", "", 44.44, 
  8.3992953*^7, 49.831, 32.4, 5.44, 3.182, 19082.62, 0.2, 270.308, 9.59, 0.8, 
  21.1, "", 1.5, 76.68, 0.783}, {"IRN", "Asia", "Iran", "2020-06-14", 
  187427., 2472., 2234., 8837., 107., 79.429, 2231.461, 29.431, 26.597, 
  105.211, 1.274, 0.946, 1.04, "", "", "", "", "", "", "", "", 24674., 
  1.244074*^6, 14.812, 0.294, 22745., 0.271, 0.098, 10.2, "tests performed", 
  "", "", "", "", "", "", "", "", "", 44.44, 8.3992953*^7, 49.831, 32.4, 
  5.44, 3.182, 19082.62, 0.2, 270.308, 9.59, 0.8, 21.1, "", 1.5, 76.68, 
  0.783}, {"IRN", "Asia", "Iran", "2020-06-15", 189876., 2449., 2292., 8950., 
  113., 85.571, 2260.618, 29.157, 27.288, 106.557, 1.345, 1.019, 1.04, "", 
  "", "", "", "", "", "", "", 25120., 1.269194*^6, 15.111, 0.299, 23209., 
  0.276, 0.099, 10.1, "tests performed", "", "", "", "", "", "", "", "", "", 
  44.44, 8.3992953*^7, 49.831, 32.4, 5.44, 3.182, 19082.62, 0.2, 270.308, 
  9.59, 0.8, 21.1, "", 1.5, 76.68, 0.783}, {"IRN", "Asia", "Iran", 
  "2020-06-16", 192439., 2563., 2358.857, 9065., 115., 91.429, 2291.133, 
  30.514, 28.084, 107.926, 1.369, 1.089, 1.04, "", "", "", "", "", "", "", 
  "", 24415., 1.293609*^6, 15.401, 0.291, 23573., 0.281, 0.1, 10., 
  "tests performed", "", "", "", "", "", "", "", "", "", 44.44, 8.3992953*^7, 
  49.831, 32.4, 5.44, 3.182, 19082.62, 0.2, 270.308, 9.59, 0.8, 21.1, "", 
  1.5, 76.68, 0.783}, {"IRN", "Asia", "Iran", "2020-06-17", 195051., 2612., 
  2444.714, 9185., 120., 97., 2322.231, 31.098, 29.106, 109.354, 1.429, 
  1.155, 1.04, "", "", "", "", "", "", "", "", 26311., 1.31992*^6, 15.715, 
  0.313, 24127., 0.287, 0.101, 9.9, "tests performed", "", "", "", "", "", 
  "", "", "", "", 44.44, 8.3992953*^7, 49.831, 32.4, 5.44, 3.182, 19082.62, 
  0.2, 270.308, 9.59, 0.8, 21.1, "", 1.5, 76.68, 0.783}, 
 {"IRN", "Asia", "Iran", "2020-06-18", 197647., 2596., 2498.714, 9272., 87., 
  98.286, 2353.138, 30.907, 29.749, 110.39, 1.036, 1.17, 1.03, "", "", "", 
  "", "", "", "", "", 24679., 1.344599*^6, 16.008, 0.294, 24373., 0.29, 
  0.103, 9.8, "tests performed", "", "", "", "", "", "", "", "", "", 44.44, 
  8.3992953*^7, 49.831, 32.4, 5.44, 3.182, 19082.62, 0.2, 270.308, 9.59, 0.8, 
  21.1, "", 1.5, 76.68, 0.783}, {"IRN", "Asia", "Iran", "2020-06-19", 
  200262., 2615., 2533.857, 9392., 120., 104.714, 2384.271, 31.134, 30.167, 
  111.819, 1.429, 1.247, 1.02, "", "", "", "", "", "", "", "", 26119., 
  1.370718*^6, 16.319, 0.311, 24824., 0.296, 0.102, 9.8, "tests performed", 
  "", "", "", "", "", "", "", "", "", 44.44, 8.3992953*^7, 49.831, 32.4, 
  5.44, 3.182, 19082.62, 0.2, 270.308, 9.59, 0.8, 21.1, "", 1.5, 76.68, 
  0.783}, {"IRN", "Asia", "Iran", "2020-06-20", 202584., 2322., 2518.429, 
  9507., 115., 111., 2411.917, 27.645, 29.984, 113.188, 1.369, 1.322, 1.01, 
  "", "", "", "", "", "", "", "", 24957., 1.395675*^6, 16.617, 0.297, 25182., 
  0.3, 0.1, 10., "tests performed", "", "", "", "", "", "", "", "", "", 
  44.44, 8.3992953*^7, 49.831, 32.4, 5.44, 3.182, 19082.62, 0.2, 270.308, 
  9.59, 0.8, 21.1, "", 1.5, 76.68, 0.783}, {"IRN", "Asia", "Iran", 
  "2020-06-21", 204952., 2368., 2503.571, 9623., 116., 112.286, 2440.109, 
  28.193, 29.807, 114.569, 1.381, 1.337, 1.01, "", "", "", "", "", "", "", 
  "", 26732., 1.422407*^6, 16.935, 0.318, 25476., 0.303, 0.098, 10.2, 
  "tests performed", "", "", "", "", "", "", "", "", "", 41.67, 8.3992953*^7, 
  49.831, 32.4, 5.44, 3.182, 19082.62, 0.2, 270.308, 9.59, 0.8, 21.1, "", 
  1.5, 76.68, 0.783}, {"IRN", "Asia", "Iran", "2020-06-22", 207525., 2573., 
  2521.286, 9742., 119., 113.143, 2470.743, 30.634, 30.018, 115.986, 1.417, 
  1.347, 1.01, "", "", "", "", "", "", "", "", 27013., 1.44942*^6, 17.256, 
  0.322, 25747., 0.307, 0.098, 10.2, "tests performed", "", "", "", "", "", 
  "", "", "", "", 41.67, 8.3992953*^7, 49.831, 32.4, 5.44, 3.182, 19082.62, 
  0.2, 270.308, 9.59, 0.8, 21.1, "", 1.5, 76.68, 0.783}, 
 {"IRN", "Asia", "Iran", "2020-06-23", 209970., 2445., 2504.429, 9863., 121., 
  114., 2499.853, 29.11, 29.817, 117.427, 1.441, 1.357, 1., "", "", "", "", 
  "", "", "", "", 25911., 1.475331*^6, 17.565, 0.308, 25960., 0.309, 0.096, 
  10.4, "tests performed", "", "", "", "", "", "", "", "", "", 41.67, 
  8.3992953*^7, 49.831, 32.4, 5.44, 3.182, 19082.62, 0.2, 270.308, 9.59, 0.8, 
  21.1, "", 1.5, 76.68, 0.783}, {"IRN", "Asia", "Iran", "2020-06-24", 
  212501., 2531., 2492.857, 9996., 133., 115.857, 2529.986, 30.133, 29.679, 
  119.01, 1.583, 1.379, 1., "", "", "", "", "", "", "", "", 27194., 
  1.502525*^6, 17.889, 0.324, 26086., 0.311, 0.096, 10.5, "tests performed", 
  "", "", "", "", "", "", "", "", "", 41.67, 8.3992953*^7, 49.831, 32.4, 
  5.44, 3.182, 19082.62, 0.2, 270.308, 9.59, 0.8, 21.1, "", 1.5, 76.68, 
  0.783}, {"IRN", "Asia", "Iran", "2020-06-25", 215096., 2595., 2492.714, 
  10130., 134., 122.571, 2560.882, 30.895, 29.678, 120.605, 1.595, 1.459, 
  1.01, "", "", "", "", "", "", "", "", 27912., 1.530437*^6, 18.221, 0.332, 
  26548., 0.316, 0.094, 10.7, "tests performed", "", "", "", "", "", "", "", 
  "", "", 41.67, 8.3992953*^7, 49.831, 32.4, 5.44, 3.182, 19082.62, 0.2, 
  270.308, 9.59, 0.8, 21.1, "", 1.5, 76.68, 0.783}, 
 {"IRN", "Asia", "Iran", "2020-06-26", 217724., 2628., 2494.571, 10239., 
  109., 121., 2592.17, 31.288, 29.7, 121.903, 1.298, 1.441, 1.02, "", "", "", 
  "", "", "", "", "", 27435., 1.557872*^6, 18.548, 0.327, 26736., 0.318, 
  0.093, 10.7, "tests performed", "", "", "", "", "", "", "", "", "", 41.67, 
  8.3992953*^7, 49.831, 32.4, 5.44, 3.182, 19082.62, 0.2, 270.308, 9.59, 0.8, 
  21.1, "", 1.5, 76.68, 0.783}, {"IRN", "Asia", "Iran", "2020-06-27", 
  220180., 2456., 2513.714, 10364., 125., 122.429, 2621.41, 29.241, 29.928, 
  123.391, 1.488, 1.458, 1.03, "", "", "", "", "", "", "", "", 25670., 
  1.583542*^6, 18.853, 0.306, 26838., 0.32, 0.094, 10.7, "tests performed", 
  "", "", "", "", "", "", "", "", "", 41.67, 8.3992953*^7, 49.831, 32.4, 
  5.44, 3.182, 19082.62, 0.2, 270.308, 9.59, 0.8, 21.1, "", 1.5, 76.68, 
  0.783}, {"IRN", "Asia", "Iran", "2020-06-28", 222669., 2489., 2531., 
  10508., 144., 126.429, 2651.044, 29.633, 30.133, 125.106, 1.714, 1.505, 
  1.02, "", "", "", "", "", "", "", "", 27327., 1.610869*^6, 19.179, 0.325, 
  26923., 0.321, 0.094, 10.6, "tests performed", "", "", "", "", "", "", "", 
  "", "", 41.67, 8.3992953*^7, 49.831, 32.4, 5.44, 3.182, 19082.62, 0.2, 
  270.308, 9.59, 0.8, 21.1, "", 1.5, 76.68, 0.783}, 
 {"IRN", "Asia", "Iran", "2020-06-29", 225205., 2536., 2525.714, 10670., 
  162., 132.571, 2681.237, 30.193, 30.071, 127.034, 1.929, 1.578, 1.01, "", 
  "", "", "", "", "", "", "", 28209., 1.639078*^6, 19.514, 0.336, 27094., 
  0.323, 0.093, 10.7, "tests performed", "", "", "", "", "", "", "", "", "", 
  41.67, 8.3992953*^7, 49.831, 32.4, 5.44, 3.182, 19082.62, 0.2, 270.308, 
  9.59, 0.8, 21.1, "", 1.5, 76.68, 0.783}, {"IRN", "Asia", "Iran", 
  "2020-06-30", 227662., 2457., 2527.429, 10817., 147., 136.286, 2710.489, 
  29.252, 30.091, 128.785, 1.75, 1.623, 0.99, "", "", "", "", "", "", "", "", 
  "", "", "", "", 27261., 0.325, 0.093, 10.8, "tests performed", "", "", "", 
  "", "", "", "", "", "", 41.67, 8.3992953*^7, 49.831, 32.4, 5.44, 3.182, 
  19082.62, 0.2, 270.308, 9.59, 0.8, 21.1, "", 1.5, 76.68, 0.783}, 
 {"IRN", "Asia", "Iran", "2020-07-01", 230211., 2549., 2530., 10958., 141., 
  137.429, 2740.837, 30.348, 30.122, 130.463, 1.679, 1.636, 1., "", "", "", 
  "", "", "", "", "", "", 1.693242*^6, 20.159, "", 27245., 0.324, 0.093, 
  10.8, "tests performed", "", "", "", "", "", "", "", "", "", 41.67, 
  8.3992953*^7, 49.831, 32.4, 5.44, 3.182, 19082.62, 0.2, 270.308, 9.59, 0.8, 
  21.1, "", 1.5, 76.68, 0.783}, {"IRN", "Asia", "Iran", "2020-07-02", 
  232863., 2652., 2538.143, 11106., 148., 139.429, 2772.411, 31.574, 30.219, 
  132.225, 1.762, 1.66, 1.01, "", "", "", "", "", "", "", "", "", "", "", "", 
  26952., 0.321, 0.094, 10.6, "tests performed", "", "", "", "", "", "", "", 
  "", "", 41.67, 8.3992953*^7, 49.831, 32.4, 5.44, 3.182, 19082.62, 0.2, 
  270.308, 9.59, 0.8, 21.1, "", 1.5, 76.68, 0.783}, 
 {"IRN", "Asia", "Iran", "2020-07-03", 235429., 2566., 2529.286, 11260., 
  154., 145.857, 2802.961, 30.55, 30.113, 134.059, 1.833, 1.737, 1.01, "", 
  "", "", "", "", "", "", "", "", 1.744958*^6, 20.775, "", 26727., 0.318, 
  0.095, 10.6, "tests performed", "", "", "", "", "", "", "", "", "", 41.67, 
  8.3992953*^7, 49.831, 32.4, 5.44, 3.182, 19082.62, 0.2, 270.308, 9.59, 0.8, 
  21.1, "", 1.5, 76.68, 0.783}, {"IRN", "Asia", "Iran", "2020-07-04", 
  237878., 2449., 2528.286, 11408., 148., 149.143, 2832.119, 29.157, 30.101, 
  135.821, 1.762, 1.776, 1.02, "", "", "", "", "", "", "", "", 24562., 
  1.76952*^6, 21.067, 0.292, 26568., 0.316, 0.095, 10.5, "tests performed", 
  "", "", "", "", "", "", "", "", "", 41.67, 8.3992953*^7, 49.831, 32.4, 
  5.44, 3.182, 19082.62, 0.2, 270.308, 9.59, 0.8, 21.1, "", 1.5, 76.68, 
  0.783}, {"IRN", "Asia", "Iran", "2020-07-05", 240438., 2560., 2538.429, 
  11571., 163., 151.857, 2862.597, 30.479, 30.222, 137.762, 1.941, 1.808, 
  1.03, "", "", "", "", "", "", "", "", 25207., 1.794727*^6, 21.368, 0.3, 
  26265., 0.313, 0.097, 10.3, "tests performed", "", "", "", "", "", "", "", 
  "", "", 41.67, 8.3992953*^7, 49.831, 32.4, 5.44, 3.182, 19082.62, 0.2, 
  270.308, 9.59, 0.8, 21.1, "", 1.5, 76.68, 0.783}, 
 {"IRN", "Asia", "Iran", "2020-07-06", 243051., 2613., 2549.429, 11731., 
  160., 151.571, 2893.707, 31.11, 30.353, 139.666, 1.905, 1.805, 1.02, "", 
  "", "", "", "", "", "", "", 25276., 1.820003*^6, 21.669, 0.301, 25846., 
  0.308, 0.099, 10.1, "tests performed", "", "", "", "", "", "", "", "", "", 
  41.67, 8.3992953*^7, 49.831, 32.4, 5.44, 3.182, 19082.62, 0.2, 270.308, 
  9.59, 0.8, 21.1, "", 1.5, 76.68, 0.783}, {"IRN", "Asia", "Iran", 
  "2020-07-07", 245688., 2637., 2575.143, 11931., 200., 159.143, 2925.103, 
  31.395, 30.659, 142.048, 2.381, 1.895, 1., "", "", "", "", "", "", "", "", 
  26790., 1.846793*^6, 21.987, 0.319, 25805., 0.307, 0.1, 10., 
  "tests performed", "", "", "", "", "", "", "", "", "", 41.67, 8.3992953*^7, 
  49.831, 32.4, 5.44, 3.182, 19082.62, 0.2, 270.308, 9.59, 0.8, 21.1, "", 
  1.5, 76.68, 0.783}, {"IRN", "Asia", "Iran", "2020-07-08", 248379., 2691., 
  2595.429, 12084., 153., 160.857, 2957.141, 32.038, 30.901, 143.869, 1.822, 
  1.915, 0.96, "", "", "", "", "", "", "", "", 25598., 1.872391*^6, 22.292, 
  0.305, 25593., 0.305, 0.101, 9.9, "tests performed", "", "", "", "", "", 
  "", "", "", "", 41.67, 8.3992953*^7, 49.831, 32.4, 5.44, 3.182, 19082.62, 
  0.2, 270.308, 9.59, 0.8, 21.1, "", 1.5, 76.68, 0.783}, 
 {"IRN", "Asia", "Iran", "2020-07-09", 250458., 2079., 2513.571, 12305., 
  221., 171.286, 2981.893, 24.752, 29.926, 146.5, 2.631, 2.039, 0.91, "", "", 
  "", "", "", "", "", "", 25412., 1.897803*^6, 22.595, 0.303, 25529., 0.304, 
  0.098, 10.2, "tests performed", "", "", "", "", "", "", "", "", "", 41.67, 
  8.3992953*^7, 49.831, 32.4, 5.44, 3.182, 19082.62, 0.2, 270.308, 9.59, 0.8, 
  21.1, "", 1.5, 76.68, 0.783}, {"IRN", "Asia", "Iran", "2020-07-10", 
  252720., 2262., 2470.143, 12447., 142., 169.571, 3008.824, 26.931, 29.409, 
  148.191, 1.691, 2.019, 0.93, "", "", "", "", "", "", "", "", 24698., 
  1.922501*^6, 22.889, 0.294, 25363., 0.302, 0.097, 10.3, "tests performed", 
  "", "", "", "", "", "", "", "", "", 41.67, 8.3992953*^7, 49.831, 32.4, 
  5.44, 3.182, 19082.62, 0.2, 270.308, 9.59, 0.8, 21.1, "", 1.5, 76.68, 
  0.783}, {"IRN", "Asia", "Iran", "2020-07-11", 255117., 2397., 2462.714, 
  12635., 188., 175.286, 3037.362, 28.538, 29.32, 150.429, 2.238, 2.087, 
  0.96, "", "", "", "", "", "", "", "", 24613., 1.947114*^6, 23.182, 0.293, 
  25371., 0.302, 0.097, 10.3, "tests performed", "", "", "", "", "", "", "", 
  "", "", 52.31, 8.3992953*^7, 49.831, 32.4, 5.44, 3.182, 19082.62, 0.2, 
  270.308, 9.59, 0.8, 21.1, "", 1.5, 76.68, 0.783}, 
 {"IRN", "Asia", "Iran", "2020-07-12", 257303., 2186., 2409.286, 12829., 
  194., 179.714, 3063.388, 26.026, 28.684, 152.739, 2.31, 2.14, 0.96, "", "", 
  "", "", "", "", "", "", 25093., 1.972207*^6, 23.481, 0.299, 25354., 0.302, 
  0.095, 10.5, "tests performed", "", "", "", "", "", "", "", "", "", 52.31, 
  8.3992953*^7, 49.831, 32.4, 5.44, 3.182, 19082.62, 0.2, 270.308, 9.59, 0.8, 
  21.1, "", 1.5, 76.68, 0.783}, {"IRN", "Asia", "Iran", "2020-07-13", 
  259652., 2349., 2371.571, 13032., 203., 185.857, 3091.355, 27.967, 28.235, 
  155.156, 2.417, 2.213, 0.97, "", "", "", "", "", "", "", "", 25760., 
  1.997967*^6, 23.787, 0.307, 25423., 0.303, 0.093, 10.7, "tests performed", 
  "", "", "", "", "", "", "", "", "", 58.8, 8.3992953*^7, 49.831, 32.4, 5.44, 
  3.182, 19082.62, 0.2, 270.308, 9.59, 0.8, 21.1, "", 1.5, 76.68, 0.783}, 
 {"IRN", "Asia", "Iran", "2020-07-14", 262173., 2521., 2355., 13211., 179., 
  182.857, 3121.369, 30.014, 28.038, 157.287, 2.131, 2.177, 0.98, "", "", "", 
  "", "", "", "", "", 25112., 2.023079*^6, 24.086, 0.299, 25184., 0.3, 0.094, 
  10.7, "tests performed", "", "", "", "", "", "", "", "", "", 58.8, 
  8.3992953*^7, 49.831, 32.4, 5.44, 3.182, 19082.62, 0.2, 270.308, 9.59, 0.8, 
  21.1, "", 1.5, 76.68, 0.783}, {"IRN", "Asia", "Iran", "2020-07-15", 
  264561., 2388., 2311.714, 13410., 199., 189.429, 3149.8, 28.431, 27.523, 
  159.656, 2.369, 2.255, 0.97, "", "", "", "", "", "", "", "", 24970., 
  2.048049*^6, 24.384, 0.297, 25094., 0.299, 0.092, 10.9, "tests performed", 
  "", "", "", "", "", "", "", "", "", 58.8, 8.3992953*^7, 49.831, 32.4, 5.44, 
  3.182, 19082.62, 0.2, 270.308, 9.59, 0.8, 21.1, "", 1.5, 76.68, 0.783}, 
 {"IRN", "Asia", "Iran", "2020-07-16", 267061., 2500., 2371.857, 13608., 
  198., 186.143, 3179.564, 29.764, 28.239, 162.014, 2.357, 2.216, 0.98, "", 
  "", "", "", "", "", "", "", 25742., 2.073791*^6, 24.69, 0.306, 25141., 
  0.299, 0.094, 10.6, "tests performed", "", "", "", "", "", "", "", "", "", 
  58.8, 8.3992953*^7, 49.831, 32.4, 5.44, 3.182, 19082.62, 0.2, 270.308, 
  9.59, 0.8, 21.1, "", 1.5, 76.68, 0.783}, {"IRN", "Asia", "Iran", 
  "2020-07-17", 269440., 2379., 2388.571, 13791., 183., 192., 3207.888, 
  28.324, 28.438, 164.192, 2.179, 2.286, 0.98, "", "", "", "", "", "", "", 
  "", 25194., 2.098985*^6, 24.99, 0.3, 25212., 0.3, 0.095, 10.6, 
  "tests performed", "", "", "", "", "", "", "", "", "", 58.8, 8.3992953*^7, 
  49.831, 32.4, 5.44, 3.182, 19082.62, 0.2, 270.308, 9.59, 0.8, 21.1, "", 
  1.5, 76.68, 0.783}, {"IRN", "Asia", "Iran", "2020-07-18", 271606., 2166., 
  2355.571, 13979., 188., 192., 3233.676, 25.788, 28.045, 166.431, 2.238, 
  2.286, 0.97, "", "", "", "", "", "", "", "", 24533., 2.123518*^6, 25.282, 
  0.292, 25201., 0.3, 0.093, 10.7, "tests performed", "", "", "", "", "", "", 
  "", "", "", 58.8, 8.3992953*^7, 49.831, 32.4, 5.44, 3.182, 19082.62, 0.2, 
  270.308, 9.59, 0.8, 21.1, "", 1.5, 76.68, 0.783}, 
 {"IRN", "Asia", "Iran", "2020-07-19", 273788., 2182., 2355., 14188., 209., 
  194.143, 3259.654, 25.978, 28.038, 168.919, 2.488, 2.311, 0.99, "", "", "", 
  "", "", "", "", "", 25481., 2.148999*^6, 25.585, 0.303, 25256., 0.301, 
  0.093, 10.7, "tests performed", "", "", "", "", "", "", "", "", "", 58.8, 
  8.3992953*^7, 49.831, 32.4, 5.44, 3.182, 19082.62, 0.2, 270.308, 9.59, 0.8, 
  21.1, "", 1.5, 76.68, 0.783}, {"IRN", "Asia", "Iran", "2020-07-20", 
  276202., 2414., 2364.286, 14405., 217., 196.143, 3288.395, 28.741, 28.149, 
  171.502, 2.584, 2.335, 1.02, "", "", "", "", "", "", "", "", 26218., 
  2.175217*^6, 25.898, 0.312, 25321., 0.301, 0.093, 10.7, "tests performed", 
  "", "", "", "", "", "", "", "", "", 58.8, 8.3992953*^7, 49.831, 32.4, 5.44, 
  3.182, 19082.62, 0.2, 270.308, 9.59, 0.8, 21.1, "", 1.5, 76.68, 0.783}, 
 {"IRN", "Asia", "Iran", "2020-07-21", 278827., 2625., 2379.143, 14634., 
  229., 203.286, 3319.648, 31.253, 28.326, 174.229, 2.726, 2.42, 1.03, "", 
  "", "", "", "", "", "", "", 26741., 2.201958*^6, 26.216, 0.318, 25554., 
  0.304, 0.093, 10.7, "tests performed", "", "", "", "", "", "", "", "", "", 
  58.8, 8.3992953*^7, 49.831, 32.4, 5.44, 3.182, 19082.62, 0.2, 270.308, 
  9.59, 0.8, 21.1, "", 1.5, 76.68, 0.783}, {"IRN", "Asia", "Iran", 
  "2020-07-22", 281413., 2586., 2407.429, 14853., 219., 206.143, 3350.436, 
  30.788, 28.662, 176.836, 2.607, 2.454, 1.03, "", "", "", "", "", "", "", 
  "", 26319., 2.228277*^6, 26.529, 0.313, 25747., 0.307, 0.094, 10.7, 
  "tests performed", "", "", "", "", "", "", "", "", "", 58.8, 8.3992953*^7, 
  49.831, 32.4, 5.44, 3.182, 19082.62, 0.2, 270.308, 9.59, 0.8, 21.1, "", 
  1.5, 76.68, 0.783}, {"IRN", "Asia", "Iran", "2020-07-23", 284034., 2621., 
  2424.714, 15074., 221., 209.429, 3381.641, 31.205, 28.868, 179.467, 2.631, 
  2.493, 1.03, "", "", "", "", "", "", "", "", 25846., 2.254123*^6, 26.837, 
  0.308, 25762., 0.307, 0.094, 10.6, "tests performed", "", "", "", "", "", 
  "", "", "", "", 58.8, 8.3992953*^7, 49.831, 32.4, 5.44, 3.182, 19082.62, 
  0.2, 270.308, 9.59, 0.8, 21.1, "", 1.5, 76.68, 0.783}, 
 {"IRN", "Asia", "Iran", "2020-07-24", 286523., 2489., 2440.429, 15289., 
  215., 214., 3411.274, 29.633, 29.055, 182.027, 2.56, 2.548, 1.02, "", "", 
  "", "", "", "", "", "", 24261., 2.278384*^6, 27.126, 0.289, 25628., 0.305, 
  0.095, 10.5, "tests performed", "", "", "", "", "", "", "", "", "", 58.8, 
  8.3992953*^7, 49.831, 32.4, 5.44, 3.182, 19082.62, 0.2, 270.308, 9.59, 0.8, 
  21.1, "", 1.5, 76.68, 0.783}, {"IRN", "Asia", "Iran", "2020-07-25", 
  288839., 2316., 2461.857, 15484., 195., 215., 3438.848, 27.574, 29.31, 
  184.349, 2.322, 2.56, 1.01, "", "", "", "", "", "", "", "", "", "", "", "", 
  25757., 0.307, 0.096, 10.5, "tests performed", "", "", "", "", "", "", "", 
  "", "", 58.8, 8.3992953*^7, 49.831, 32.4, 5.44, 3.182, 19082.62, 0.2, 
  270.308, 9.59, 0.8, 21.1, "", 1.5, 76.68, 0.783}, 
 {"IRN", "Asia", "Iran", "2020-07-26", 291172., 2333., 2483.429, 15700., 
  216., 216., 3466.624, 27.776, 29.567, 186.92, 2.572, 2.572, 1.02, "", "", 
  "", "", "", "", "", "", "", "", "", "", 25751., 0.307, 0.096, 10.4, 
  "tests performed", "", "", "", "", "", "", "", "", "", 58.8, 8.3992953*^7, 
  49.831, 32.4, 5.44, 3.182, 19082.62, 0.2, 270.308, 9.59, 0.8, 21.1, "", 
  1.5, 76.68, 0.783}, {"IRN", "Asia", "Iran", "2020-07-27", 293606., 2434., 
  2486.286, 15912., 212., 215.286, 3495.603, 28.979, 29.601, 189.444, 2.524, 
  2.563, 1.02, "", "", "", "", "", "", "", "", "", "", "", "", 25639., 0.305, 
  0.097, 10.3, "tests performed", "", "", "", "", "", "", "", "", "", 58.8, 
  8.3992953*^7, 49.831, 32.4, 5.44, 3.182, 19082.62, 0.2, 270.308, 9.59, 0.8, 
  21.1, "", 1.5, 76.68, 0.783}, {"IRN", "Asia", "Iran", "2020-07-28", 
  296273., 2667., 2492.286, 16147., 235., 216.143, 3527.355, 31.753, 29.673, 
  192.242, 2.798, 2.573, 1.03, "", "", "", "", "", "", "", "", "", 
  2.380122*^6, 28.337, "", 25452., 0.303, 0.098, 10.2, "tests performed", "", 
  "", "", "", "", "", "", "", "", 58.8, 8.3992953*^7, 49.831, 32.4, 5.44, 
  3.182, 19082.62, 0.2, 270.308, 9.59, 0.8, 21.1, "", 1.5, 76.68, 0.783}, 
 {"IRN", "Asia", "Iran", "2020-07-29", 298909., 2636., 2499.429, 16343., 
  196., 212.857, 3558.739, 31.384, 29.758, 194.576, 2.334, 2.534, 1.03, "", 
  "", "", "", "", "", "", "", 25740., 2.405862*^6, 28.644, 0.306, 25369., 
  0.302, 0.099, 10.1, "tests performed", "", "", "", "", "", "", "", "", "", 
  58.8, 8.3992953*^7, 49.831, 32.4, 5.44, 3.182, 19082.62, 0.2, 270.308, 
  9.59, 0.8, 21.1, "", 1.5, 76.68, 0.783}, {"IRN", "Asia", "Iran", 
  "2020-07-30", 301530., 2621., 2499.429, 16569., 226., 213.571, 3589.944, 
  31.205, 29.758, 197.267, 2.691, 2.543, 1.04, "", "", "", "", "", "", "", 
  "", "", "", "", "", 25323., 0.301, 0.099, 10.1, "tests performed", "", "", 
  "", "", "", "", "", "", "", 58.8, 8.3992953*^7, 49.831, 32.4, 5.44, 3.182, 
  19082.62, 0.2, 270.308, 9.59, 0.8, 21.1, "", 1.5, 76.68, 0.783}, 
 {"IRN", "Asia", "Iran", "2020-07-31", 304204., 2674., 2525.857, 16766., 
  197., 211., 3621.78, 31.836, 30.072, 199.612, 2.345, 2.512, 1.05, "", "", 
  "", "", "", "", "", "", "", 2.456909*^6, 29.251, "", 25504., 0.304, 0.099, 
  10.1, "tests performed", "", "", "", "", "", "", "", "", "", 61.57, 
  8.3992953*^7, 49.831, 32.4, 5.44, 3.182, 19082.62, 0.2, 270.308, 9.59, 0.8, 
  21.1, "", 1.5, 76.68, 0.783}, {"IRN", "Asia", "Iran", "2020-08-01", 
  306752., 2548., 2559., 16982., 216., 214., 3652.116, 30.336, 30.467, 
  202.184, 2.572, 2.548, 1.07, "", "", "", "", "", "", "", "", 25644., 
  2.482553*^6, 29.557, 0.305, 25534., 0.304, 0.1, 10., "tests performed", "", 
  "", "", "", "", "", "", "", "", 61.57, 8.3992953*^7, 49.831, 32.4, 5.44, 
  3.182, 19082.62, 0.2, 270.308, 9.59, 0.8, 21.1, "", 1.5, 76.68, 0.783}, 
 {"IRN", "Asia", "Iran", "2020-08-02", 309437., 2685., 2609.286, 17190., 
  208., 212.857, 3684.083, 31.967, 31.066, 204.66, 2.476, 2.534, 1.07, "", 
  "", "", "", "", "", "", "", 25865., 2.508418*^6, 29.865, 0.308, 25595., 
  0.305, 0.102, 9.8, "tests performed", "", "", "", "", "", "", "", "", "", 
  61.57, 8.3992953*^7, 49.831, 32.4, 5.44, 3.182, 19082.62, 0.2, 270.308, 
  9.59, 0.8, 21.1, "", 1.5, 76.68, 0.783}, {"IRN", "Asia", "Iran", 
  "2020-08-03", 312035., 2598., 2632.714, 17405., 215., 213.286, 3715.014, 
  30.931, 31.344, 207.22, 2.56, 2.539, 1.04, "", "", "", "", "", "", "", "", 
  26240., 2.534658*^6, 30.177, 0.312, 25710., 0.306, 0.102, 9.8, 
  "tests performed", "", "", "", "", "", "", "", "", "", 61.57, 8.3992953*^7, 
  49.831, 32.4, 5.44, 3.182, 19082.62, 0.2, 270.308, 9.59, 0.8, 21.1, "", 
  1.5, 76.68, 0.783}, {"IRN", "Asia", "Iran", "2020-08-04", 314786., 2751., 
  2644.714, 17617., 212., 210., 3747.767, 32.753, 31.487, 209.744, 2.524, 
  2.5, 1.02, "", "", "", "", "", "", "", "", 25716., 2.560374*^6, 30.483, 
  0.306, 25750., 0.307, 0.103, 9.7, "tests performed", "", "", "", "", "", 
  "", "", "", "", 60.19, 8.3992953*^7, 49.831, 32.4, 5.44, 3.182, 19082.62, 
  0.2, 270.308, 9.59, 0.8, 21.1, "", 1.5, 76.68, 0.783}, 
 {"IRN", "Asia", "Iran", "2020-08-05", 317483., 2697., 2653.429, 17802., 
  185., 208.429, 3779.877, 32.11, 31.591, 211.946, 2.203, 2.482, 0.99, "", 
  "", "", "", "", "", "", "", 26709., 2.587083*^6, 30.801, 0.318, 25889., 
  0.308, 0.102, 9.8, "tests performed", "", "", "", "", "", "", "", "", "", 
  60.19, 8.3992953*^7, 49.831, 32.4, 5.44, 3.182, 19082.62, 0.2, 270.308, 
  9.59, 0.8, 21.1, "", 1.5, 76.68, 0.783}, {"IRN", "Asia", "Iran", 
  "2020-08-06", 320117., 2634., 2655.286, 17976., 174., 201., 3811.236, 
  31.36, 31.613, 214.018, 2.072, 2.393, 0.97, "", "", "", "", "", "", "", "", 
  "", "", "", "", 25849., 0.308, 0.103, 9.7, "tests performed", "", "", "", 
  "", "", "", "", "", "", 60.19, 8.3992953*^7, 49.831, 32.4, 5.44, 3.182, 
  19082.62, 0.2, 270.308, 9.59, 0.8, 21.1, "", 1.5, 76.68, 0.783}, 
 {"IRN", "Asia", "Iran", "2020-08-07", 322567., 2450., 2623.286, 18132., 
  156., 195.143, 3840.406, 29.169, 31.232, 215.875, 1.857, 2.323, 0.94, "", 
  "", "", "", "", "", "", "", "", 2.637575*^6, 31.402, "", 25809., 0.307, 
  0.102, 9.8, "tests performed", "", "", "", "", "", "", "", "", "", 60.19, 
  8.3992953*^7, 49.831, 32.4, 5.44, 3.182, 19082.62, 0.2, 270.308, 9.59, 0.8, 
  21.1, "", 1.5, 76.68, 0.783}, {"IRN", "Asia", "Iran", "2020-08-08", 
  324692., 2125., 2562.857, 18264., 132., 183.143, 3865.705, 25.3, 30.513, 
  217.447, 1.572, 2.18, 0.91, "", "", "", "", "", "", "", "", 24390., 
  2.661965*^6, 31.693, 0.29, 25630., 0.305, 0.1, 10., "tests performed", "", 
  "", "", "", "", "", "", "", "", 60.19, 8.3992953*^7, 49.831, 32.4, 5.44, 
  3.182, 19082.62, 0.2, 270.308, 9.59, 0.8, 21.1, "", 1.5, 76.68, 0.783}, 
 {"IRN", "Asia", "Iran", "2020-08-09", 326712., 2020., 2467.857, 18427., 
  163., 176.714, 3889.755, 24.05, 29.382, 219.387, 1.941, 2.104, 0.9, "", "", 
  "", "", "", "", "", "", 24533., 2.686498*^6, 31.985, 0.292, 25440., 0.303, 
  0.097, 10.3, "tests performed", "", "", "", "", "", "", "", "", "", 60.19, 
  8.3992953*^7, 49.831, 32.4, 5.44, 3.182, 19082.62, 0.2, 270.308, 9.59, 0.8, 
  21.1, "", 1.5, 76.68, 0.783}, {"IRN", "Asia", "Iran", "2020-08-10", 
  328844., 2132., 2401.286, 18616., 189., 173., 3915.138, 25.383, 28.589, 
  221.638, 2.25, 2.06, 0.91, "", "", "", "", "", "", "", "", 25319., 
  2.711817*^6, 32.286, 0.301, 25308., 0.301, 0.095, 10.5, "tests performed", 
  "", "", "", "", "", "", "", "", "", 60.19, 8.3992953*^7, 49.831, 32.4, 
  5.44, 3.182, 19082.62, 0.2, 270.308, 9.59, 0.8, 21.1, "", 1.5, 76.68, 
  0.783}, {"IRN", "Asia", "Iran", "2020-08-11", 331189., 2345., 2343.286, 
  18800., 184., 169., 3943.057, 27.919, 27.899, 223.828, 2.191, 2.012, 0.94, 
  "", "", "", "", "", "", "", "", 24697., 2.736514*^6, 32.58, 0.294, 25163., 
  0.3, 0.093, 10.7, "tests performed", "", "", "", "", "", "", "", "", "", 
  60.19, 8.3992953*^7, 49.831, 32.4, 5.44, 3.182, 19082.62, 0.2, 270.308, 
  9.59, 0.8, 21.1, "", 1.5, 76.68, 0.783}, {"IRN", "Asia", "Iran", 
  "2020-08-12", 333699., 2510., 2316.571, 18988., 188., 169.429, 3972.94, 
  29.883, 27.581, 226.067, 2.238, 2.017, 0.98, "", "", "", "", "", "", "", 
  "", 26711., 2.763225*^6, 32.898, 0.318, 25163., 0.3, 0.092, 10.9, 
  "tests performed", "", "", "", "", "", "", "", "", "", 60.19, 8.3992953*^7, 
  49.831, 32.4, 5.44, 3.182, 19082.62, 0.2, 270.308, 9.59, 0.8, 21.1, "", 
  1.5, 76.68, 0.783}, {"IRN", "Asia", "Iran", "2020-08-13", 336324., 2625., 
  2315.286, 19162., 174., 169.429, 4004.193, 31.253, 27.565, 228.138, 2.072, 
  2.017, 1., "", "", "", "", "", "", "", "", "", "", "", "", 25075., 0.299, 
  0.092, 10.8, "tests performed", "", "", "", "", "", "", "", "", "", 60.19, 
  8.3992953*^7, 49.831, 32.4, 5.44, 3.182, 19082.62, 0.2, 270.308, 9.59, 0.8, 
  21.1, "", 1.5, 76.68, 0.783}, {"IRN", "Asia", "Iran", "2020-08-14", 
  338825., 2501., 2322.571, 19331., 169., 171.286, 4033.969, 29.776, 27.652, 
  230.15, 2.012, 2.039, 1., "", "", "", "", "", "", "", "", "", 2.812488*^6, 
  33.485, "", 24988., 0.298, 0.093, 10.8, "tests performed", "", "", "", "", 
  "", "", "", "", "", 60.19, 8.3992953*^7, 49.831, 32.4, 5.44, 3.182, 
  19082.62, 0.2, 270.308, 9.59, 0.8, 21.1, "", 1.5, 76.68, 0.783}, 
 {"IRN", "Asia", "Iran", "2020-08-15", 341070., 2245., 2339.714, 19492., 
  161., 175.429, 4060.698, 26.728, 27.856, 232.067, 1.917, 2.089, 0.98, "", 
  "", "", "", "", "", "", "", 23764., 2.836252*^6, 33.768, 0.283, 24898., 
  0.296, 0.094, 10.6, "tests performed", "", "", "", "", "", "", "", "", "", 
  60.19, 8.3992953*^7, 49.831, 32.4, 5.44, 3.182, 19082.62, 0.2, 270.308, 
  9.59, 0.8, 21.1, "", 1.5, 76.68, 0.783}, {"IRN", "Asia", "Iran", 
  "2020-08-16", 343203., 2133., 2355.857, 19639., 147., 173.143, 4086.093, 
  25.395, 28.048, 233.817, 1.75, 2.061, 0.97, "", "", "", "", "", "", "", "", 
  25573., 2.861825*^6, 34.072, 0.304, 25047., 0.298, 0.094, 10.6, 
  "tests performed", "", "", "", "", "", "", "", "", "", 60.19, 8.3992953*^7, 
  49.831, 32.4, 5.44, 3.182, 19082.62, 0.2, 270.308, 9.59, 0.8, 21.1, "", 
  1.5, 76.68, 0.783}, {"IRN", "Asia", "Iran", "2020-08-17", 345450., 2247., 
  2372.286, 19804., 165., 169.714, 4112.845, 26.752, 28.244, 235.782, 1.964, 
  2.021, 0.96, "", "", "", "", "", "", "", "", 26113., 2.887938*^6, 34.383, 
  0.311, 25160., 0.3, 0.094, 10.6, "tests performed", "", "", "", "", "", "", 
  "", "", "", 60.19, 8.3992953*^7, 49.831, 32.4, 5.44, 3.182, 19082.62, 0.2, 
  270.308, 9.59, 0.8, 21.1, "", 1.5, 76.68, 0.783}, 
 {"IRN", "Asia", "Iran", "2020-08-18", 347835., 2385., 2378., 19972., 168., 
  167.429, 4141.24, 28.395, 28.312, 237.782, 2., 1.993, 0.96, "", "", "", "", 
  "", "", "", "", 26111., 2.914049*^6, 34.694, 0.311, 25362., 0.302, 0.094, 
  10.7, "tests performed", "", "", "", "", "", "", "", "", "", 60.19, 
  8.3992953*^7, 49.831, 32.4, 5.44, 3.182, 19082.62, 0.2, 270.308, 9.59, 0.8, 
  21.1, "", 1.5, 76.68, 0.783}, {"IRN", "Asia", "Iran", "2020-08-19", 
  350279., 2444., 2368.571, 20125., 153., 162.429, 4170.338, 29.098, 28.2, 
  239.603, 1.822, 1.934, 0.96, "", "", "", "", "", "", "", "", 25791., 
  2.93984*^6, 35.001, 0.307, 25231., 0.3, 0.094, 10.7, "tests performed", "", 
  "", "", "", "", "", "", "", "", 60.19, 8.3992953*^7, 49.831, 32.4, 5.44, 
  3.182, 19082.62, 0.2, 270.308, 9.59, 0.8, 21.1, "", 1.5, 76.68, 0.783}, 
 {"IRN", "Asia", "Iran", "2020-08-20", 352558., 2279., 2319.143, 20264., 
  139., 157.429, 4197.471, 27.133, 27.611, 241.258, 1.655, 1.874, 0.94, "", 
  "", "", "", "", "", "", "", 23901., 2.963741*^6, 35.286, 0.285, 25126., 
  0.299, 0.092, 10.8, "tests performed", "", "", "", "", "", "", "", "", "", 
  60.19, 8.3992953*^7, 49.831, 32.4, 5.44, 3.182, 19082.62, 0.2, 270.308, 
  9.59, 0.8, 21.1, "", 1.5, 76.68, 0.783}, {"IRN", "Asia", "Iran", 
  "2020-08-21", 354764., 2206., 2277., 20376., 112., 149.286, 4223.735, 
  26.264, 27.109, 242.592, 1.333, 1.777, 0.94, "", "", "", "", "", "", "", 
  "", "", "", "", "", 25005., 0.298, 0.091, 11., "tests performed", "", "", 
  "", "", "", "", "", "", "", 60.19, 8.3992953*^7, 49.831, 32.4, 5.44, 3.182, 
  19082.62, 0.2, 270.308, 9.59, 0.8, 21.1, "", 1.5, 76.68, 0.783}, 
 {"IRN", "Asia", "Iran", "2020-08-22", 356792., 2028., 2246., 20502., 126., 
  144.286, 4247.88, 24.145, 26.74, 244.092, 1.5, 1.718, 0.95, "", "", "", "", 
  "", "", "", "", "", 3.01131*^6, 35.852, "", 25008., 0.298, 0.09, 11.1, 
  "tests performed", "", "", "", "", "", "", "", "", "", 60.19, 8.3992953*^7, 
  49.831, 32.4, 5.44, 3.182, 19082.62, 0.2, 270.308, 9.59, 0.8, 21.1, "", 
  1.5, 76.68, 0.783}, {"IRN", "Asia", "Iran", "2020-08-23", 358905., 2113., 
  2243.143, 20643., 141., 143.429, 4273.037, 25.157, 26.706, 245.771, 1.679, 
  1.708, 0.96, "", "", "", "", "", "", "", "", 25401., 3.036711*^6, 36.154, 
  0.302, 24984., 0.297, 0.09, 11.1, "tests performed", "", "", "", "", "", 
  "", "", "", "", 60.19, 8.3992953*^7, 49.831, 32.4, 5.44, 3.182, 19082.62, 
  0.2, 270.308, 9.59, 0.8, 21.1, "", 1.5, 76.68, 0.783}, 
 {"IRN", "Asia", "Iran", "2020-08-24", 361150., 2245., 2242.857, 20776., 
  133., 138.857, 4299.765, 26.728, 26.703, 247.354, 1.583, 1.653, 0.97, "", 
  "", "", "", "", "", "", "", 25711., 3.062422*^6, 36.46, 0.306, 24926., 
  0.297, 0.09, 11.1, "tests performed", "", "", "", "", "", "", "", "", "", 
  60.19, 8.3992953*^7, 49.831, 32.4, 5.44, 3.182, 19082.62, 0.2, 270.308, 
  9.59, 0.8, 21.1, "", 1.5, 76.68, 0.783}, {"IRN", "Asia", "Iran", 
  "2020-08-25", 363363., 2213., 2218.286, 20901., 125., 132.714, 4326.113, 
  26.347, 26.41, 248.842, 1.488, 1.58, 0.95, "", "", "", "", "", "", "", "", 
  25891., 3.088313*^6, 36.769, 0.308, 24895., 0.296, 0.089, 11.2, 
  "tests performed", "", "", "", "", "", "", "", "", "", 60.19, 8.3992953*^7, 
  49.831, 32.4, 5.44, 3.182, 19082.62, 0.2, 270.308, 9.59, 0.8, 21.1, "", 
  1.5, 76.68, 0.783}, {"IRN", "Asia", "Iran", "2020-08-26", 365606., 2243., 
  2189.571, 21020., 119., 127.857, 4352.818, 26.705, 26.069, 250.259, 1.417, 
  1.522, 0.94, "", "", "", "", "", "", "", "", 25493., 3.113806*^6, 37.072, 
  0.304, 24852., 0.296, 0.088, 11.4, "tests performed", "", "", "", "", "", 
  "", "", "", "", 60.19, 8.3992953*^7, 49.831, 32.4, 5.44, 3.182, 19082.62, 
  0.2, 270.308, 9.59, 0.8, 21.1, "", 1.5, 76.68, 0.783}, 
 {"IRN", "Asia", "Iran", "2020-08-27", 367796., 2190., 2176.857, 21137., 
  117., 124.714, 4378.891, 26.074, 25.917, 251.652, 1.393, 1.485, 0.93, "", 
  "", "", "", "", "", "", "", 24976., 3.138782*^6, 37.37, 0.297, 25006., 
  0.298, 0.087, 11.5, "tests performed", "", "", "", "", "", "", "", "", "", 
  60.19, 8.3992953*^7, 49.831, 32.4, 5.44, 3.182, 19082.62, 0.2, 270.308, 
  9.59, 0.8, 21.1, "", 1.5, 76.68, 0.783}, {"IRN", "Asia", "Iran", 
  "2020-08-28", 369911., 2115., 2163.857, 21249., 112., 124.714, 4404.072, 
  25.181, 25.762, 252.986, 1.333, 1.485, 0.92, "", "", "", "", "", "", "", 
  "", 23112., 3.161894*^6, 37.645, 0.275, 24910., 0.297, 0.087, 11.5, 
  "tests performed", "", "", "", "", "", "", "", "", "", 60.19, 8.3992953*^7, 
  49.831, 32.4, 5.44, 3.182, 19082.62, 0.2, 270.308, 9.59, 0.8, 21.1, "", 
  1.5, 76.68, 0.783}, {"IRN", "Asia", "Iran", "2020-08-29", 371816., 1905., 
  2146.286, 21359., 110., 122.429, 4426.752, 22.68, 25.553, 254.295, 1.31, 
  1.458, 0.9, "", "", "", "", "", "", "", "", "", "", "", "", 24753., 0.295, 
  0.087, 11.5, "tests performed", "", "", "", "", "", "", "", "", "", 60.19, 
  8.3992953*^7, 49.831, 32.4, 5.44, 3.182, 19082.62, 0.2, 270.308, 9.59, 0.8, 
  21.1, "", 1.5, 76.68, 0.783}, {"IRN", "Asia", "Iran", "2020-08-30", 
  373570., 1754., 2095., 21462., 103., 117., 4447.635, 20.883, 24.943, 
  255.521, 1.226, 1.393, 0.87, "", "", "", "", "", "", "", "", "", 
  3.207269*^6, 38.185, "", 24365., 0.29, 0.086, 11.6, "tests performed", "", 
  "", "", "", "", "", "", "", "", 60.19, 8.3992953*^7, 49.831, 32.4, 5.44, 
  3.182, 19082.62, 0.2, 270.308, 9.59, 0.8, 21.1, "", 1.5, 76.68, 0.783}, 
 {"IRN", "Asia", "Iran", "2020-08-31", 375212., 1642., 2008.857, 21571., 
  109., 113.571, 4467.184, 19.549, 23.917, 256.819, 1.298, 1.352, 0.84, "", 
  "", "", "", "", "", "", "", 23841., 3.23111*^6, 38.469, 0.284, 24098., 
  0.287, 0.083, 12., "tests performed", "", "", "", "", "", "", "", "", "", 
  60.19, 8.3992953*^7, 49.831, 32.4, 5.44, 3.182, 19082.62, 0.2, 270.308, 
  9.59, 0.8, 21.1, "", 1.5, 76.68, 0.783}, {"IRN", "Asia", "Iran", 
  "2020-09-01", 376894., 1682., 1933., 21672., 101., 110.143, 4487.21, 
  20.025, 23.014, 258.022, 1.202, 1.311, 0.84, "", "", "", "", "", "", "", 
  "", 25012., 3.256122*^6, 38.767, 0.298, 23973., 0.285, 0.081, 12.4, 
  "tests performed", "", "", "", "", "", "", "", "", "", 60.19, 8.3992953*^7, 
  49.831, 32.4, 5.44, 3.182, 19082.62, 0.2, 270.308, 9.59, 0.8, 21.1, "", 
  1.5, 76.68, 0.783}, {"IRN", "Asia", "Iran", "2020-09-02", 378752., 1858., 
  1878., 21797., 125., 111., 4509.331, 22.121, 22.359, 259.51, 1.488, 1.322, 
  0.89, "", "", "", "", "", "", "", "", 25839., 3.281961*^6, 39.074, 0.308, 
  24022., 0.286, 0.078, 12.8, "tests performed", "", "", "", "", "", "", "", 
  "", "", 60.19, 8.3992953*^7, 49.831, 32.4, 5.44, 3.182, 19082.62, 0.2, 
  270.308, 9.59, 0.8, 21.1, "", 1.5, 76.68, 0.783}, 
 {"IRN", "Asia", "Iran", "2020-09-03", 380746., 1994., 1850., 21926., 129., 
  112.714, 4533.071, 23.74, 22.026, 261.046, 1.536, 1.342, 0.95, "", "", "", 
  "", "", "", "", "", 25422., 3.307383*^6, 39.377, 0.303, 24086., 0.287, 
  0.077, 13., "tests performed", "", "", "", "", "", "", "", "", "", 60.19, 
  8.3992953*^7, 49.831, 32.4, 5.44, 3.182, 19082.62, 0.2, 270.308, 9.59, 0.8, 
  21.1, "", 1.5, 76.68, 0.783}, {"IRN", "Asia", "Iran", "2020-09-04", 
  382772., 2026., 1837.286, 22044., 118., 113.571, 4557.192, 24.121, 21.874, 
  262.451, 1.405, 1.352, 0.99, "", "", "", "", "", "", "", "", "", "", "", 
  "", 24196., 0.288, 0.076, 13.2, "tests performed", "", "", "", "", "", "", 
  "", "", "", 60.19, 8.3992953*^7, 49.831, 32.4, 5.44, 3.182, 19082.62, 0.2, 
  270.308, 9.59, 0.8, 21.1, "", 1.5, 76.68, 0.783}, 
 {"IRN", "Asia", "Iran", "2020-09-05", 384666., 1894., 1835.714, 22154., 
  110., 113.571, 4579.741, 22.55, 21.856, 263.76, 1.31, 1.352, 1.03, "", "", 
  "", "", "", "", "", "", "", 3.355152*^6, 39.946, "", 24367., 0.29, 0.075, 
  13.3, "tests performed", "", "", "", "", "", "", "", "", "", 60.19, 
  8.3992953*^7, 49.831, 32.4, 5.44, 3.182, 19082.62, 0.2, 270.308, 9.59, 0.8, 
  21.1, "", 1.5, 76.68, 0.783}, {"IRN", "Asia", "Iran", "2020-09-06", 
  386658., 1992., 1869.714, 22293., 139., 118.714, 4603.458, 23.716, 22.26, 
  265.415, 1.655, 1.413, 1.06, "", "", "", "", "", "", "", "", "", "", "", 
  "", 24762., 0.295, 0.076, 13.2, "tests performed", "", "", "", "", "", "", 
  "", "", "", 60.19, 8.3992953*^7, 49.831, 32.4, 5.44, 3.182, 19082.62, 0.2, 
  270.308, 9.59, 0.8, 21.1, "", 1.5, 76.68, 0.783}, 
 {"IRN", "Asia", "Iran", "2020-09-07", 388810., 2152., 1942.571, 22410., 
  117., 119.857, 4629.079, 25.621, 23.128, 266.808, 1.393, 1.427, 1.07, "", 
  "", "", "", "", "", "", "", "", 3.406055*^6, 40.552, "", 24992., 0.298, 
  0.078, 12.9, "tests performed", "", "", "", "", "", "", "", "", "", 60.19, 
  8.3992953*^7, 49.831, 32.4, 5.44, 3.182, 19082.62, 0.2, 270.308, 9.59, 0.8, 
  21.1, "", 1.5, 76.68, 0.783}, {"IRN", "Asia", "Iran", "2020-09-08", 
  391112., 2302., 2031.143, 22542., 132., 124.286, 4656.486, 27.407, 24.182, 
  268.38, 1.572, 1.48, 1.08, "", "", "", "", "", "", "", "", 25591., 
  3.431646*^6, 40.856, 0.305, 25075., 0.299, 0.081, 12.3, "tests performed", 
  "", "", "", "", "", "", "", "", "", 60.19, 8.3992953*^7, 49.831, 32.4, 
  5.44, 3.182, 19082.62, 0.2, 270.308, 9.59, 0.8, 21.1, "", 1.5, 76.68, 
  0.783}, {"IRN", "Asia", "Iran", "2020-09-09", 393425., 2313., 2096.143, 
  22669., 127., 124.571, 4684.024, 27.538, 24.956, 269.892, 1.512, 1.483, 
  1.06, "", "", "", "", "", "", "", "", 26097., 3.457743*^6, 41.167, 0.311, 
  25112., 0.299, 0.083, 12., "tests performed", "", "", "", "", "", "", "", 
  "", "", 60.19, 8.3992953*^7, 49.831, 32.4, 5.44, 3.182, 19082.62, 0.2, 
  270.308, 9.59, 0.8, 21.1, "", 1.5, 76.68, 0.783}, 
 {"IRN", "Asia", "Iran", "2020-09-10", 395488., 2063., 2106., 22798., 129., 
  124.571, 4708.585, 24.562, 25.074, 271.428, 1.536, 1.483, 1.05, "", "", "", 
  "", "", "", "", "", "", "", "", "", 25065., 0.298, 0.084, 11.9, 
  "tests performed", "", "", "", "", "", "", "", "", "", 60.19, 8.3992953*^7, 
  49.831, 32.4, 5.44, 3.182, 19082.62, 0.2, 270.308, 9.59, 0.8, 21.1, "", 
  1.5, 76.68, 0.783}, {"IRN", "Asia", "Iran", "2020-09-11", 397801., 2313., 
  2147., 22913., 115., 124.143, 4736.124, 27.538, 25.562, 272.797, 1.369, 
  1.478, 1.07, "", "", "", "", "", "", "", "", "", 3.507938*^6, 41.765, "", 
  25239., 0.3, 0.085, 11.8, "tests performed", "", "", "", "", "", "", "", 
  "", "", 60.19, 8.3992953*^7, 49.831, 32.4, 5.44, 3.182, 19082.62, 0.2, 
  270.308, 9.59, 0.8, 21.1, "", 1.5, 76.68, 0.783}, 
 {"IRN", "Asia", "Iran", "2020-09-12", 399940., 2139., 2182., 23029., 116., 
  125., 4761.59, 25.466, 25.978, 274.178, 1.381, 1.488, 1.09, "", "", "", "", 
  "", "", "", "", 24936., 3.532874*^6, 42.062, 0.297, 25389., 0.302, 0.086, 
  11.6, "tests performed", "", "", "", "", "", "", "", "", "", 60.19, 
  8.3992953*^7, 49.831, 32.4, 5.44, 3.182, 19082.62, 0.2, 270.308, 9.59, 0.8, 
  21.1, "", 1.5, 76.68, 0.783}, {"IRN", "Asia", "Iran", "2020-09-13", 
  402029., 2089., 2195.857, 23157., 128., 123.429, 4786.461, 24.871, 26.143, 
  275.702, 1.524, 1.47, 1.12, "", "", "", "", "", "", "", "", 26691., 
  3.559565*^6, 42.379, 0.318, 25566., 0.304, 0.086, 11.6, "tests performed", 
  "", "", "", "", "", "", "", "", "", 60.19, 8.3992953*^7, 49.831, 32.4, 
  5.44, 3.182, 19082.62, 0.2, 270.308, 9.59, 0.8, 21.1, "", 1.5, 76.68, 
  0.783}, {"IRN", "Asia", "Iran", "2020-09-14", 404648., 2619., 2262.571, 
  23313., 156., 129., 4817.642, 31.181, 26.938, 277.559, 1.857, 1.536, 1.17, 
  "", "", "", "", "", "", "", "", 27283., 3.586848*^6, 42.704, 0.325, 25828., 
  0.308, 0.088, 11.4, "tests performed", "", "", "", "", "", "", "", "", "", 
  60.19, 8.3992953*^7, 49.831, 32.4, 5.44, 3.182, 19082.62, 0.2, 270.308, 
  9.59, 0.8, 21.1, "", 1.5, 76.68, 0.783}, {"IRN", "Asia", "Iran", 
  "2020-09-15", 407353., 2705., 2320.143, 23453., 140., 130.143, 4849.847, 
  32.205, 27.623, 279.226, 1.667, 1.549, 1.19, "", "", "", "", "", "", "", 
  "", "", "", "", "", 26081., 0.311, 0.089, 11.2, "tests performed", "", "", 
  "", "", "", "", "", "", "", 54.63, 8.3992953*^7, 49.831, 32.4, 5.44, 3.182, 
  19082.62, 0.2, 270.308, 9.59, 0.8, 21.1, "", 1.5, 76.68, 0.783}, 
 {"IRN", "Asia", "Iran", "2020-09-16", 410334., 2981., 2415.571, 23632., 
  179., 137.571, 4885.338, 35.491, 28.759, 281.357, 2.131, 1.638, 1.21, "", 
  "", "", "", "", "", "", "", "", 3.641581*^6, 43.356, "", 26263., 0.313, 
  0.092, 10.9, "tests performed", "", "", "", "", "", "", "", "", "", 54.63, 
  8.3992953*^7, 49.831, 32.4, 5.44, 3.182, 19082.62, 0.2, 270.308, 9.59, 0.8, 
  21.1, "", 1.5, 76.68, 0.783}, {"IRN", "Asia", "Iran", "2020-09-17", 
  413149., 2815., 2523., 23808., 176., 144.286, 4918.853, 33.515, 30.038, 
  283.452, 2.095, 1.718, 1.21, "", "", "", "", "", "", "", "", "", "", "", 
  "", 26374., 0.314, 0.096, 10.5, "tests performed", "", "", "", "", "", "", 
  "", "", "", 54.63, 8.3992953*^7, 49.831, 32.4, 5.44, 3.182, 19082.62, 0.2, 
  270.308, 9.59, 0.8, 21.1, "", 1.5, 76.68, 0.783}, 
 {"IRN", "Asia", "Iran", "2020-09-18", 416198., 3049., 2628.143, 23952., 
  144., 148.429, 4955.154, 36.301, 31.29, 285.167, 1.714, 1.767, 1.22, "", 
  "", "", "", "", "", "", "", "", "", "", "", 26485., 0.315, 0.099, 10.1, 
  "tests performed", "", "", "", "", "", "", "", "", "", 54.63, 8.3992953*^7, 
  49.831, 32.4, 5.44, 3.182, 19082.62, 0.2, 270.308, 9.59, 0.8, 21.1, "", 
  1.5, 76.68, 0.783}, {"IRN", "Asia", "Iran", "2020-09-19", 419043., 2845., 
  2729., 24118., 166., 155.571, 4989.026, 33.872, 32.491, 287.143, 1.976, 
  1.852, 1.23, "", "", "", "", "", "", "", "", "", 3.71921*^6, 44.28, "", 
  26619., 0.317, 0.103, 9.8, "tests performed", "", "", "", "", "", "", "", 
  "", "", 54.63, 8.3992953*^7, 49.831, 32.4, 5.44, 3.182, 19082.62, 0.2, 
  270.308, 9.59, 0.8, 21.1, "", 1.5, 76.68, 0.783}, 
 {"IRN", "Asia", "Iran", "2020-09-20", 422140., 3097., 2873., 24301., 183., 
  163.429, 5025.898, 36.872, 34.205, 289.322, 2.179, 1.946, 1.25, "", "", "", 
  "", "", "", "", "", "", "", "", "", 26670., 0.318, 0.108, 9.3, 
  "tests performed", "", "", "", "", "", "", "", "", "", 54.63, 8.3992953*^7, 
  49.831, 32.4, 5.44, 3.182, 19082.62, 0.2, 270.308, 9.59, 0.8, 21.1, "", 
  1.5, 76.68, 0.783}, {"IRN", "Asia", "Iran", "2020-09-21", 425481., 3341., 
  2976.143, 24478., 177., 166.429, 5065.675, 39.777, 35.433, 291.429, 2.107, 
  1.981, 1.25, "", "", "", "", "", "", "", "", "", 3.7733*^6, 44.924, "", 
  26636., 0.317, 0.112, 8.9, "tests performed", "", "", "", "", "", "", "", 
  "", "", 54.63, 8.3992953*^7, 49.831, 32.4, 5.44, 3.182, 19082.62, 0.2, 
  270.308, 9.59, 0.8, 21.1, "", 1.5, 76.68, 0.783}, 
 {"IRN", "Asia", "Iran", "2020-09-22", 429193., 3712., 3120., 24656., 178., 
  171.857, 5109.869, 44.194, 37.146, 293.548, 2.119, 2.046, 1.25, "", "", "", 
  "", "", "", "", "", 27319., 3.800619*^6, 45.249, 0.325, 26629., 0.317, 
  0.117, 8.5, "tests performed", "", "", "", "", "", "", "", "", "", 54.63, 
  8.3992953*^7, 49.831, 32.4, 5.44, 3.182, 19082.62, 0.2, 270.308, 9.59, 0.8, 
  21.1, "", 1.5, 76.68, 0.783}, {"IRN", "Asia", "Iran", "2020-09-23", 
  432798., 3605., 3209.143, 24840., 184., 172.571, 5152.789, 42.92, 38.207, 
  295.739, 2.191, 2.055, 1.21, "", "", "", "", "", "", "", "", 27711., 
  3.82833*^6, 45.579, 0.33, 26678., 0.318, 0.12, 8.3, "tests performed", "", 
  "", "", "", "", "", "", "", "", 54.63, 8.3992953*^7, 49.831, 32.4, 5.44, 
  3.182, 19082.62, 0.2, 270.308, 9.59, 0.8, 21.1, "", 1.5, 76.68, 0.783}, 
 {"IRN", "Asia", "Iran", "2020-09-24", 436319., 3521., 3310., 25015., 175., 
  172.429, 5194.71, 41.92, 39.408, 297.823, 2.084, 2.053, 1.17, "", "", "", 
  "", "", "", "", "", "", "", "", "", 25425., 0.303, 0.13, 7.7, 
  "tests performed", "", "", "", "", "", "", "", "", "", 54.63, 8.3992953*^7, 
  49.831, 32.4, 5.44, 3.182, 19082.62, 0.2, 270.308, 9.59, 0.8, 21.1, "", 
  1.5, 76.68, 0.783}, {"IRN", "Asia", "Iran", "2020-09-25", 439882., 3563., 
  3383.429, 25222., 207., 181.429, 5237.13, 42.42, 40.282, 300.287, 2.464, 
  2.16, 1.15, "", "", "", "", "", "", "", "", "", "", "", "", 24172., 0.288, 
  0.14, 7.1, "tests performed", "", "", "", "", "", "", "", "", "", 54.63, 
  8.3992953*^7, 49.831, 32.4, 5.44, 3.182, 19082.62, 0.2, 270.308, 9.59, 0.8, 
  21.1, "", 1.5, 76.68, 0.783}, {"IRN", "Asia", "Iran", "2020-09-26", 
  443086., 3204., 3434.714, 25394., 172., 182.286, 5275.276, 38.146, 40.893, 
  302.335, 2.048, 2.17, 1.13, "", "", "", "", "", "", "", "", "", 3.87964*^6, 
  46.19, "", 22919., 0.273, 0.15, 6.7, "tests performed", "", "", "", "", "", 
  "", "", "", "", 54.63, 8.3992953*^7, 49.831, 32.4, 5.44, 3.182, 19082.62, 
  0.2, 270.308, 9.59, 0.8, 21.1, "", 1.5, 76.68, 0.783}, 
 {"IRN", "Asia", "Iran", "2020-09-27", 446448., 3362., 3472.571, 25589., 
  195., 184., 5315.303, 40.027, 41.344, 304.657, 2.322, 2.191, 1.12, "", "", 
  "", "", "", "", "", "", "", "", "", "", 24780., 0.295, 0.14, 7.1, 
  "tests performed", "", "", "", "", "", "", "", "", "", 54.63, 8.3992953*^7, 
  49.831, 32.4, 5.44, 3.182, 19082.62, 0.2, 270.308, 9.59, 0.8, 21.1, "", 
  1.5, 76.68, 0.783}, {"IRN", "Asia", "Iran", "2020-09-28", 449960., 3512., 
  3497., 25779., 190., 185.857, 5357.116, 41.813, 41.634, 306.919, 2.262, 
  2.213, 1.11, "", "", "", "", "", "", "", "", "", 3.959783*^6, 47.144, "", 
  26640., 0.317, 0.131, 7.6, "tests performed", "", "", "", "", "", "", "", 
  "", "", 54.63, 8.3992953*^7, 49.831, 32.4, 5.44, 3.182, 19082.62, 0.2, 
  270.308, 9.59, 0.8, 21.1, "", 1.5, 76.68, 0.783}, 
 {"IRN", "Asia", "Iran", "2020-09-29", 453637., 3677., 3492., 25986., 207., 
  190., 5400.894, 43.777, 41.575, 309.383, 2.464, 2.262, 1.09, "", "", "", 
  "", "", "", "", "", 26937., 3.98672*^6, 47.465, 0.321, 26586., 0.317, 
  0.131, 7.6, "tests performed", "", "", "", "", "", "", "", "", "", 54.63, 
  8.3992953*^7, 49.831, 32.4, 5.44, 3.182, 19082.62, 0.2, 270.308, 9.59, 0.8, 
  21.1, "", 1.5, 76.68, 0.783}, {"IRN", "Asia", "Iran", "2020-09-30", 
  457219., 3582., 3488.714, 26169., 183., 189.857, 5443.54, 42.646, 41.536, 
  311.562, 2.179, 2.26, 1.08, "", "", "", "", "", "", "", "", 28101., 
  4.014821*^6, 47.799, 0.335, 26642., 0.317, 0.131, 7.6, "tests performed", 
  "", "", "", "", "", "", "", "", "", 54.63, 8.3992953*^7, 49.831, 32.4, 
  5.44, 3.182, 19082.62, 0.2, 270.308, 9.59, 0.8, 21.1, "", 1.5, 76.68, 
  0.783}, {"IRN", "Asia", "Iran", "2020-10-01", 461044., 3825., 3532.143, 
  26380., 211., 195., 5489.08, 45.54, 42.053, 314.074, 2.512, 2.322, 1.08, 
  "", "", "", "", "", "", "", "", "", "", "", "", 27987., 0.333, 0.126, 7.9, 
  "tests performed", "", "", "", "", "", "", "", "", "", 54.63, 8.3992953*^7, 
  49.831, 32.4, 5.44, 3.182, 19082.62, 0.2, 270.308, 9.59, 0.8, 21.1, "", 
  1.5, 76.68, 0.783}, {"IRN", "Asia", "Iran", "2020-10-02", 464596., 3552., 
  3530.571, 26567., 187., 192.143, 5531.369, 42.289, 42.034, 316.3, 2.226, 
  2.288, 1.08, "", "", "", "", "", "", "", "", "", 4.067861*^6, 48.431, "", 
  29332., 0.349, 0.12, 8.3, "tests performed", "", "", "", "", "", "", "", 
  "", "", 54.63, 8.3992953*^7, 49.831, 32.4, 5.44, 3.182, 19082.62, 0.2, 
  270.308, 9.59, 0.8, 21.1, "", 1.5, 76.68, 0.783}, 
 {"IRN", "Asia", "Iran", "2020-10-03", 468119., 3523., 3576.143, 26746., 
  179., 193.143, 5573.313, 41.944, 42.577, 318.431, 2.131, 2.3, 1.1, "", "", 
  "", "", "", "", "", "", "", "", "", "", 28588., 0.34, 0.125, 8., 
  "tests performed", "", "", "", "", "", "", "", "", "", 57.41, 8.3992953*^7, 
  49.831, 32.4, 5.44, 3.182, 19082.62, 0.2, 270.308, 9.59, 0.8, 21.1, "", 
  1.5, 76.68, 0.783}, {"IRN", "Asia", "Iran", "2020-10-04", 471772., 3653., 
  3617.714, 26957., 211., 195.429, 5616.805, 43.492, 43.072, 320.944, 2.512, 
  2.327, 1.11, "", "", "", "", "", "", "", "", "", "", "", "", 24563., 0.292, 
  0.147, 6.8, "tests performed", "", "", "", "", "", "", "", "", "", 57.41, 
  8.3992953*^7, 49.831, 32.4, 5.44, 3.182, 19082.62, 0.2, 270.308, 9.59, 0.8, 
  21.1, "", 1.5, 76.68, 0.783}, {"IRN", "Asia", "Iran", "2020-10-05", 
  475674., 3902., 3673.429, 27192., 235., 201.857, 5663.261, 46.456, 43.735, 
  323.741, 2.798, 2.403, 1.12, "", "", "", "", "", "", "", "", "", "", "", 
  "", 20538., 0.245, 0.179, 5.6, "tests performed", "", "", "", "", "", "", 
  "", "", "", 57.41, 8.3992953*^7, 49.831, 32.4, 5.44, 3.182, 19082.62, 0.2, 
  270.308, 9.59, 0.8, 21.1, "", 1.5, 76.68, 0.783}, 
 {"IRN", "Asia", "Iran", "2020-10-06", 479825., 4151., 3741.143, 27419., 
  227., 204.714, 5712.682, 49.421, 44.541, 326.444, 2.703, 2.437, 1.12, "", 
  "", "", "", "", "", "", "", "", 4.115445*^6, 48.998, "", 18389., 0.219, 
  0.203, 4.9, "tests performed", "", "", "", "", "", "", "", "", "", 69.44, 
  8.3992953*^7, 49.831, 32.4, 5.44, 3.182, 19082.62, 0.2, 270.308, 9.59, 0.8, 
  21.1, "", 1.5, 76.68, 0.783}, {"IRN", "Asia", "Iran", "2020-10-07", 
  483844., 4019., 3803.571, 27658., 239., 212.714, 5760.531, 47.849, 45.284, 
  329.29, 2.845, 2.533, 1.1, "", "", "", "", "", "", "", "", 92186., 
  4.207631*^6, 50.095, 1.098, 27544., 0.328, 0.138, 7.2, "tests performed", 
  "", "", "", "", "", "", "", "", "", 69.44, 8.3992953*^7, 49.831, 32.4, 
  5.44, 3.182, 19082.62, 0.2, 270.308, 9.59, 0.8, 21.1, "", 1.5, 76.68, 
  0.783}, {"IRN", "Asia", "Iran", "2020-10-08", 488236., 4392., 3884.571, 
  27888., 230., 215.429, 5812.821, 52.29, 46.249, 332.028, 2.738, 2.565, 
  1.11, "", "", "", "", "", "", "", "", "", "", "", "", 27502., 0.327, 0.141, 
  7.1, "tests performed", "", "", "", "", "", "", "", "", "", 69.44, 
  8.3992953*^7, 49.831, 32.4, 5.44, 3.182, 19082.62, 0.2, 270.308, 9.59, 0.8, 
  21.1, "", 1.5, 76.68, 0.783}, {"IRN", "Asia", "Iran", "2020-10-09", 
  492378., 4142., 3968.857, 28098., 210., 218.714, 5862.135, 49.314, 47.252, 
  334.528, 2.5, 2.604, 1.1, "", "", "", "", "", "", "", "", "", "", "", "", 
  27459., 0.327, 0.145, 6.9, "tests performed", "", "", "", "", "", "", "", 
  "", "", 69.44, 8.3992953*^7, 49.831, 32.4, 5.44, 3.182, 19082.62, 0.2, 
  270.308, 9.59, 0.8, 21.1, "", 1.5, 76.68, 0.783}, 
 {"IRN", "Asia", "Iran", "2020-10-10", 496253., 3875., 4019.143, 28293., 
  195., 221., 5908.269, 46.135, 47.851, 336.85, 2.322, 2.631, 1.09, "", "", 
  "", "", "", "", "", "", "", "", "", "", 29505., 0.351, 0.136, 7.3, 
  "tests performed", "", "", "", "", "", "", "", "", "", 69.44, 8.3992953*^7, 
  49.831, 32.4, 5.44, 3.182, 19082.62, 0.2, 270.308, 9.59, 0.8, 21.1, "", 
  1.5, 76.68, 0.783}, {"IRN", "Asia", "Iran", "2020-10-11", 500075., 3822., 
  4043.286, 28544., 251., 226.714, 5953.773, 45.504, 48.138, 339.838, 2.988, 
  2.699, 1.08, "", "", "", "", "", "", "", "", "", 4.312514*^6, 51.344, "", 
  31552., 0.376, 0.128, 7.8, "tests performed", "", "", "", "", "", "", "", 
  "", "", 69.44, 8.3992953*^7, 49.831, 32.4, 5.44, 3.182, 19082.62, 0.2, 
  270.308, 9.59, 0.8, 21.1, "", 1.5, 76.68, 0.783}, 
 {"IRN", "Asia", "Iran", "2020-10-12", 504281., 4206., 4086.714, 28816., 
  272., 232., 6003.849, 50.076, 48.655, 343.076, 3.238, 2.762, 1.09, "", "", 
  "", "", "", "", "", "", 28317., 4.340831*^6, 51.681, 0.337, 33897., 0.404, 
  0.121, 8.3, "tests performed", "", "", "", "", "", "", "", "", "", 69.44, 
  8.3992953*^7, 49.831, 32.4, 5.44, 3.182, 19082.62, 0.2, 270.308, 9.59, 0.8, 
  21.1, "", 1.5, 76.68, 0.783}, {"IRN", "Asia", "Iran", "2020-10-13", 
  508389., 4108., 4080.571, 29070., 254., 235.857, 6052.758, 48.909, 48.582, 
  346.1, 3.024, 2.808, 1.08, "", "", "", "", "", "", "", "", 28791., 
  4.369622*^6, 52.024, 0.343, 36311., 0.432, 0.112, 8.9, "tests performed", 
  "", "", "", "", "", "", "", "", "", 69.44, 8.3992953*^7, 49.831, 32.4, 
  5.44, 3.182, 19082.62, 0.2, 270.308, 9.59, 0.8, 21.1, "", 1.5, 76.68, 
  0.783}, {"IRN", "Asia", "Iran", "2020-10-14", 513219., 4830., 4196.429, 
  29349., 279., 241.571, 6110.263, 57.505, 49.962, 349.422, 3.322, 2.876, 
  1.11, "", "", "", "", "", "", "", "", 29101., 4.398723*^6, 52.37, 0.346, 
  27299., 0.325, 0.154, 6.5, "tests performed", "", "", "", "", "", "", "", 
  "", "", 69.44, 8.3992953*^7, 49.831, 32.4, 5.44, 3.182, 19082.62, 0.2, 
  270.308, 9.59, 0.8, 21.1, "", 1.5, 76.68, 0.783}, 
 {"IRN", "Asia", "Iran", "2020-10-15", 517835., 4616., 4228.429, 29605., 
  256., 245.286, 6165.22, 54.957, 50.343, 352.47, 3.048, 2.92, 1.1, "", "", 
  "", "", "", "", "", "", 28056., 4.426779*^6, 52.704, 0.334, 27561., 0.328, 
  0.153, 6.5, "tests performed", "", "", "", "", "", "", "", "", "", 58.8, 
  8.3992953*^7, 49.831, 32.4, 5.44, 3.182, 19082.62, 0.2, 270.308, 9.59, 0.8, 
  21.1, "", 1.5, 76.68, 0.783}, {"IRN", "Asia", "Iran", "2020-10-16", 
  522387., 4552., 4287., 29870., 265., 253.143, 6219.415, 54.195, 51.04, 
  355.625, 3.155, 3.014, 1.08, "", "", "", "", "", "", "", "", "", "", "", 
  "", 27833., 0.331, 0.154, 6.5, "tests performed", "", "", "", "", "", "", 
  "", "", "", 58.8, 8.3992953*^7, 49.831, 32.4, 5.44, 3.182, 19082.62, 0.2, 
  270.308, 9.59, 0.8, 21.1, "", 1.5, 76.68, 0.783}, 
 {"IRN", "Asia", "Iran", "2020-10-17", 526490., 4103., 4319.571, 30123., 
  253., 261.429, 6268.264, 48.849, 51.428, 358.637, 3.012, 3.113, 1.06, "", 
  "", "", "", "", "", "", "", "", "", "", "", 28105., 0.335, 0.154, 6.5, 
  "tests performed", "", "", "", "", "", "", "", "", "", 58.8, 8.3992953*^7, 
  49.831, 32.4, 5.44, 3.182, 19082.62, 0.2, 270.308, 9.59, 0.8, 21.1, "", 
  1.5, 76.68, 0.783}, {"IRN", "Asia", "Iran", "2020-10-18", 530380., 3890., 
  4329.286, 30375., 252., 261.571, 6314.577, 46.313, 51.543, 361.637, 3., 
  3.114, 1.06, "", "", "", "", "", "", "", "", "", 4.511154*^6, 53.709, "", 
  28377., 0.338, 0.153, 6.6, "tests performed", "", "", "", "", "", "", "", 
  "", "", 58.8, 8.3992953*^7, 49.831, 32.4, 5.44, 3.182, 19082.62, 0.2, 
  270.308, 9.59, 0.8, 21.1, "", 1.5, 76.68, 0.783}, 
 {"IRN", "Asia", "Iran", "2020-10-19", 534631., 4251., 4335.714, 30712., 
  337., 270.857, 6365.189, 50.611, 51.62, 365.65, 4.012, 3.225, 1.09, "", "", 
  "", "", "", "", "", "", 29301., 4.540455*^6, 54.058, 0.349, 28518., 0.34, 
  0.152, 6.6, "tests performed", "", "", "", "", "", "", "", "", "", 58.8, 
  8.3992953*^7, 49.831, 32.4, 5.44, 3.182, 19082.62, 0.2, 270.308, 9.59, 0.8, 
  21.1, "", 1.5, 76.68, 0.783}, {"IRN", "Asia", "Iran", "2020-10-20", 
  539670., 5039., 4468.714, 31034., 322., 280.571, 6425.182, 59.993, 53.203, 
  369.483, 3.834, 3.34, 1.15, "", "", "", "", "", "", "", "", 29788., 
  4.570243*^6, 54.412, 0.355, 28660., 0.341, 0.156, 6.4, "tests performed", 
  "", "", "", "", "", "", "", "", "", 58.8, 8.3992953*^7, 49.831, 32.4, 5.44, 
  3.182, 19082.62, 0.2, 270.308, 9.59, 0.8, 21.1, "", 1.5, 76.68, 0.783}, 
 {"IRN", "Asia", "Iran", "2020-10-21", 545286., 5616., 4581., 31346., 312., 
  285.286, 6492.045, 66.863, 54.54, 373.198, 3.715, 3.397, 1.2, "", "", "", 
  "", "", "", "", "", 29311., 4.599554*^6, 54.761, 0.349, 28690., 0.342, 
  0.16, 6.3, "tests performed", "", "", "", "", "", "", "", "", "", 58.8, 
  8.3992953*^7, 49.831, 32.4, 5.44, 3.182, 19082.62, 0.2, 270.308, 9.59, 0.8, 
  21.1, "", 1.5, 76.68, 0.783}, {"IRN", "Asia", "Iran", "2020-10-22", 
  550757., 5471., 4703.143, 31650., 304., 292.143, 6557.181, 65.136, 55.994, 
  376.817, 3.619, 3.478, 1.22, "", "", "", "", "", "", "", "", 29312., 
  4.628866*^6, 55.11, 0.349, 28870., 0.344, 0.163, 6.1, "tests performed", 
  "", "", "", "", "", "", "", "", "", 58.8, 8.3992953*^7, 49.831, 32.4, 5.44, 
  3.182, 19082.62, 0.2, 270.308, 9.59, 0.8, 21.1, "", 1.5, 76.68, 0.783}, 
 {"IRN", "Asia", "Iran", "2020-10-23", 556891., 6134., 4929.143, 31985., 
  335., 302.143, 6630.211, 73.03, 58.685, 380.806, 3.988, 3.597, 1.26, "", 
  "", "", "", "", "", "", "", 29861., 4.658727*^6, 55.466, 0.356, 29118., 
  0.347, 0.169, 5.9, "tests performed", "", "", "", "", "", "", "", "", "", 
  58.8, 8.3992953*^7, 49.831, 32.4, 5.44, 3.182, 19082.62, 0.2, 270.308, 
  9.59, 0.8, 21.1, "", 1.5, 76.68, 0.783}, {"IRN", "Asia", "Iran", 
  "2020-10-24", 562705., 5814., 5173.571, 32320., 335., 313.857, 6699.431, 
  69.22, 61.595, 384.794, 3.988, 3.737, 1.26, "", "", "", "", "", "", "", "", 
  "", "", "", "", 27998., 0.333, 0.185, 5.4, "tests performed", "", "", "", 
  "", "", "", "", "", "", 58.8, 8.3992953*^7, 49.831, 32.4, 5.44, 3.182, 
  19082.62, 0.2, 270.308, 9.59, 0.8, 21.1, "", 1.5, 76.68, 0.783}, 
 {"IRN", "Asia", "Iran", "2020-10-25", 568896., 6191., 5502.286, 32616., 
  296., 320.143, 6773.14, 73.709, 65.509, 388.318, 3.524, 3.812, 1.27, "", 
  "", "", "", "", "", "", "", "", "", "", "", 26879., 0.32, 0.205, 4.9, 
  "tests performed", "", "", "", "", "", "", "", "", "", 58.8, 8.3992953*^7, 
  49.831, 32.4, 5.44, 3.182, 19082.62, 0.2, 270.308, 9.59, 0.8, 21.1, "", 
  1.5, 76.68, 0.783}, {"IRN", "Asia", "Iran", "2020-10-26", 574856., 5960., 
  5746.429, 32953., 337., 320.143, 6844.098, 70.958, 68.416, 392.331, 4.012, 
  3.812, 1.25, "", "", "", "", "", "", "", "", "", 4.719597*^6, 56.19, "", 
  25592., 0.305, 0.225, 4.5, "tests performed", "", "", "", "", "", "", "", 
  "", "", 70.83, 8.3992953*^7, 49.831, 32.4, 5.44, 3.182, 19082.62, 0.2, 
  270.308, 9.59, 0.8, 21.1, "", 1.5, 76.68, 0.783}, 
 {"IRN", "Asia", "Iran", "2020-10-27", 581824., 6968., 6022., 33299., 346., 
  323.571, 6927.057, 82.959, 71.696, 396.45, 4.119, 3.852, 1.26, "", "", "", 
  "", "", "", "", "", 67172., 4.786769*^6, 56.99, 0.8, 30932., 0.368, 0.195, 
  5.1, "tests performed", "", "", "", "", "", "", "", "", "", 70.83, 
  8.3992953*^7, 49.831, 32.4, 5.44, 3.182, 19082.62, 0.2, 270.308, 9.59, 0.8, 
  21.1, "", 1.5, 76.68, 0.783}, {"IRN", "Asia", "Iran", "2020-10-28", 
  588648., 6824., 6194.571, 33714., 415., 338.286, 7008.302, 81.245, 73.751, 
  401.391, 4.941, 4.028, 1.27, "", "", "", "", "", "", "", "", 34912., 
  4.821681*^6, 57.406, 0.416, 31732., 0.378, 0.195, 5.1, "tests performed", 
  "", "", "", "", "", "", "", "", "", 70.83, 8.3992953*^7, 49.831, 32.4, 
  5.44, 3.182, 19082.62, 0.2, 270.308, 9.59, 0.8, 21.1, "", 1.5, 76.68, 
  0.783}, {"IRN", "Asia", "Iran", "2020-10-29", 596941., 8293., 6597.714, 
  34113., 399., 351.857, 7107.037, 98.734, 78.551, 406.141, 4.75, 4.189, 
  1.31, "", "", "", "", "", "", "", "", "", "", "", "", 30096., 0.358, 0.219, 
  4.6, "tests performed", "", "", "", "", "", "", "", "", "", 70.83, 
  8.3992953*^7, 49.831, 32.4, 5.44, 3.182, 19082.62, 0.2, 270.308, 9.59, 0.8, 
  21.1, "", 1.5, 76.68, 0.783}, {"IRN", "Asia", "Iran", "2020-10-30", 
  604952., 8011., 6865.857, 34478., 365., 356.143, 7202.414, 95.377, 81.743, 
  410.487, 4.346, 4.24, 1.3, "", "", "", "", "", "", "", "", "", 4.857392*^6, 
  57.831, "", 28381., 0.338, 0.242, 4.1, "tests performed", "", "", "", "", 
  "", "", "", "", "", 68.06, 8.3992953*^7, 49.831, 32.4, 5.44, 3.182, 
  19082.62, 0.2, 270.308, 9.59, 0.8, 21.1, "", 1.5, 76.68, 0.783}, 
 {"IRN", "Asia", "Iran", "2020-10-31", 612772., 7820., 7152.429, 34864., 
  386., 363.429, 7295.517, 93.103, 85.155, 415.082, 4.596, 4.327, 1.28, "", 
  "", "", "", "", "", "", "", 71613., 4.929005*^6, 58.684, 0.853, 35713., 
  0.425, 0.2, 5., "tests performed", "", "", "", "", "", "", "", "", "", 
  68.06, 8.3992953*^7, 49.831, 32.4, 5.44, 3.182, 19082.62, 0.2, 270.308, 
  9.59, 0.8, 21.1, "", 1.5, 76.68, 0.783}, {"IRN", "Asia", "Iran", 
  "2020-11-01", 620491., 7719., 7370.714, 35298., 434., 383.143, 7387.417, 
  91.901, 87.754, 420.25, 5.167, 4.562, 1.26, "", "", "", "", "", "", "", "", 
  36321., 4.965326*^6, 59.116, 0.432, 38003., 0.452, 0.194, 5.2, 
  "tests performed", "", "", "", "", "", "", "", "", "", 70.83, 8.3992953*^7, 
  49.831, 32.4, 5.44, 3.182, 19082.62, 0.2, 270.308, 9.59, 0.8, 21.1, "", 
  1.5, 76.68, 0.783}, {"IRN", "Asia", "Iran", "2020-11-02", 628780., 8289., 
  7703.429, 35738., 440., 397.857, 7486.104, 98.687, 91.715, 425.488, 5.239, 
  4.737, 1.24, "", "", "", "", "", "", "", "", "", "", "", "", 37682., 0.449, 
  0.204, 4.9, "tests performed", "", "", "", "", "", "", "", "", "", 70.83, 
  8.3992953*^7, 49.831, 32.4, 5.44, 3.182, 19082.62, 0.2, 270.308, 9.59, 0.8, 
  21.1, "", 1.5, 76.68, 0.783}, {"IRN", "Asia", "Iran", "2020-11-03", 
  637712., 8932., 7984., 36160., 422., 408.714, 7592.446, 106.342, 95.056, 
  430.512, 5.024, 4.866, 1.22, "", "", "", "", "", "", "", "", "", 
  5.001422*^6, 59.546, "", 30665., 0.365, 0.26, 3.8, "tests performed", "", 
  "", "", "", "", "", "", "", "", 70.83, 8.3992953*^7, 49.831, 32.4, 5.44, 
  3.182, 19082.62, 0.2, 270.308, 9.59, 0.8, 21.1, "", 1.5, 76.68, 0.783}, 
 {"IRN", "Asia", "Iran", "2020-11-04", 646164., 8452., 8216.571, 36579., 
  419., 409.286, 7693.074, 100.627, 97.825, 435.501, 4.989, 4.873, 1.18, "", 
  "", "", "", "", "", "", "", 71612., 5.073034*^6, 60.398, 0.853, 35908., 
  0.428, 0.229, 4.4, "tests performed", "", "", "", "", "", "", "", "", "", 
  70.83, 8.3992953*^7, 49.831, 32.4, 5.44, 3.182, 19082.62, 0.2, 270.308, 
  9.59, 0.8, 21.1, "", 1.5, 76.68, 0.783}, {"IRN", "Asia", "Iran", 
  "2020-11-05", 654936., 8772., 8285., 36985., 406., 410.286, 7797.511, 
  104.437, 98.639, 440.335, 4.834, 4.885, 1.17, "", "", "", "", "", "", "", 
  "", 37718., 5.110752*^6, 60.847, 0.449, 38745., 0.461, 0.214, 4.7, 
  "tests performed", "", "", "", "", "", "", "", "", "", 70.83, 8.3992953*^7, 
  49.831, 32.4, 5.44, 3.182, 19082.62, 0.2, 270.308, 9.59, 0.8, 21.1, "", 
  1.5, 76.68, 0.783}, {"IRN", "Asia", "Iran", "2020-11-06", 663800., 8864., 
  8406.857, 37409., 424., 418.714, 7903.044, 105.533, 100.09, 445.383, 5.048, 
  4.985, 1.19, "", "", "", "", "", "", "", "", "", "", "", "", 41524., 0.494, 
  0.202, 4.9, "tests performed", "", "", "", "", "", "", "", "", "", 70.83, 
  8.3992953*^7, 49.831, 32.4, 5.44, 3.182, 19082.62, 0.2, 270.308, 9.59, 0.8, 
  21.1, "", 1.5, 76.68, 0.783}, {"IRN", "Asia", "Iran", "2020-11-07", 
  673250., 9450., 8639.714, 37832., 423., 424., 8015.553, 112.509, 102.862, 
  450.419, 5.036, 5.048, 1.22, "", "", "", "", "", "", "", "", "", 
  5.185361*^6, 61.736, "", 36622., 0.436, 0.236, 4.2, "tests performed", "", 
  "", "", "", "", "", "", "", "", 70.83, 8.3992953*^7, 49.831, 32.4, 5.44, 
  3.182, 19082.62, 0.2, 270.308, 9.59, 0.8, 21.1, "", 1.5, 76.68, 0.783}, 
 {"IRN", "Asia", "Iran", "2020-11-08", 682486., 9236., 8856.429, 38291., 
  459., 427.571, 8125.515, 109.962, 105.443, 455.883, 5.465, 5.091, 1.23, "", 
  "", "", "", "", "", "", "", 38891., 5.224252*^6, 62.199, 0.463, 36989., 
  0.44, 0.239, 4.2, "tests performed", "", "", "", "", "", "", "", "", "", 
  70.83, 8.3992953*^7, 49.831, 32.4, 5.44, 3.182, 19082.62, 0.2, 270.308, 
  9.59, 0.8, 21.1, "", 1.5, 76.68, 0.783}, {"IRN", "Asia", "Iran", 
  "2020-11-09", 692949., 10463., 9167., 38749., 458., 430.143, 8250.085, 
  124.57, 109.14, 461.336, 5.453, 5.121, 1.24, "", "", "", "", "", "", "", 
  "", 38921., 5.263173*^6, 62.662, 0.463, 39971., 0.476, 0.229, 4.4, 
  "tests performed", "", "", "", "", "", "", "", "", "", 70.83, 8.3992953*^7, 
  49.831, 32.4, 5.44, 3.182, 19082.62, 0.2, 270.308, 9.59, 0.8, 21.1, "", 
  1.5, 76.68, 0.783}, {"IRN", "Asia", "Iran", "2020-11-10", 703288., 10339., 
  9368., 39202., 453., 434.571, 8373.179, 123.094, 111.533, 466.73, 5.393, 
  5.174, 1.23, "", "", "", "", "", "", "", "", 39027., 5.3022*^6, 63.127, 
  0.465, 42968., 0.512, 0.218, 4.6, "tests performed", "", "", "", "", "", 
  "", "", "", "", 70.83, 8.3992953*^7, 49.831, 32.4, 5.44, 3.182, 19082.62, 
  0.2, 270.308, 9.59, 0.8, 21.1, "", 1.5, 76.68, 0.783}, 
 {"IRN", "Asia", "Iran", "2020-11-11", 715068., 11780., 9843.429, 39664., 
  462., 440.714, 8513.429, 140.25, 117.194, 472.23, 5.5, 5.247, 1.25, "", "", 
  "", "", "", "", "", "", "", "", "", "", 38523., 0.459, 0.256, 3.9, 
  "tests performed", "", "", "", "", "", "", "", "", "", 70.83, 8.3992953*^7, 
  49.831, 32.4, 5.44, 3.182, 19082.62, 0.2, 270.308, 9.59, 0.8, 21.1, "", 
  1.5, 76.68, 0.783}, {"IRN", "Asia", "Iran", "2020-11-12", 726585., 11517., 
  10235.571, 40121., 457., 448., 8650.547, 137.119, 121.862, 477.671, 5.441, 
  5.334, 1.23, "", "", "", "", "", "", "", "", "", "", "", "", 38920., 0.463, 
  0.263, 3.8, "tests performed", "", "", "", "", "", "", "", "", "", 70.83, 
  8.3992953*^7, 49.831, 32.4, 5.44, 3.182, 19082.62, 0.2, 270.308, 9.59, 0.8, 
  21.1, "", 1.5, 76.68, 0.783}, {"IRN", "Asia", "Iran", "2020-11-13", 
  738322., 11737., 10646., 40582., 461., 453.286, 8790.285, 139.738, 126.749, 
  483.16, 5.489, 5.397, 1.23, "", "", "", "", "", "", "", "", "", "", "", "", 
  39377., 0.469, 0.27, 3.7, "tests performed", "", "", "", "", "", "", "", 
  "", "", 70.83, 8.3992953*^7, 49.831, 32.4, 5.44, 3.182, 19082.62, 0.2, 
  270.308, 9.59, 0.8, 21.1, "", 1.5, 76.68, 0.783}, 
 {"IRN", "Asia", "Iran", "2020-11-14", 749525., 11203., 10896.429, 41034., 
  452., 457.429, 8923.665, 133.38, 129.73, 488.541, 5.381, 5.446, 1.22, "", 
  "", "", "", "", "", "", "", "", 5.464191*^6, 65.055, "", 39833., 0.474, 
  0.274, 3.7, "tests performed", "", "", "", "", "", "", "", "", "", 70.83, 
  8.3992953*^7, 49.831, 32.4, 5.44, 3.182, 19082.62, 0.2, 270.308, 9.59, 0.8, 
  21.1, "", 1.5, 76.68, 0.783}, {"IRN", "Asia", "Iran", "2020-11-15", 
  762068., 12543., 11368.857, 41493., 459., 457.429, 9072.999, 149.334, 
  135.355, 494.006, 5.465, 5.446, 1.24, "", "", "", "", "", "", "", "", 
  40897., 5.505088*^6, 65.542, 0.487, 40119., 0.478, 0.283, 3.5, 
  "tests performed", "", "", "", "", "", "", "", "", "", 70.83, 8.3992953*^7, 
  49.831, 32.4, 5.44, 3.182, 19082.62, 0.2, 270.308, 9.59, 0.8, 21.1, "", 
  1.5, 76.68, 0.783}, {"IRN", "Asia", "Iran", "2020-11-16", 775121., 13053., 
  11738.857, 41979., 486., 461.429, 9228.405, 155.406, 139.76, 499.792, 
  5.786, 5.494, 1.24, "", "", "", "", "", "", "", "", 40356., 5.545444*^6, 
  66.023, 0.48, 40324., 0.48, 0.291, 3.4, "tests performed", "", "", "", "", 
  "", "", "", "", "", 70.83, 8.3992953*^7, 49.831, 32.4, 5.44, 3.182, 
  19082.62, 0.2, 270.308, 9.59, 0.8, 21.1, "", 1.5, 76.68, 0.783}, 
 {"IRN", "Asia", "Iran", "2020-11-17", 788473., 13352., 12169.286, 42461., 
  482., 465.571, 9387.371, 158.966, 144.885, 505.531, 5.739, 5.543, 1.21, "", 
  "", "", "", "", "", "", "", 40697., 5.586141*^6, 66.507, 0.485, 40563., 
  0.483, 0.3, 3.3, "tests performed", "", "", "", "", "", "", "", "", "", 
  70.83, 8.3992953*^7, 49.831, 32.4, 5.44, 3.182, 19082.62, 0.2, 270.308, 
  9.59, 0.8, 21.1, "", 1.5, 76.68, 0.783}, {"IRN", "Asia", "Iran", 
  "2020-11-18", 801894., 13421., 12403.714, 42941., 480., 468.143, 9547.158, 
  159.787, 147.676, 511.245, 5.715, 5.574, 1.17, "", "", "", "", "", "", "", 
  "", 40490., 5.626631*^6, 66.989, 0.482, 40562., 0.483, 0.306, 3.3, 
  "tests performed", "", "", "", "", "", "", "", "", "", 70.83, 8.3992953*^7, 
  49.831, 32.4, 5.44, 3.182, 19082.62, 0.2, 270.308, 9.59, 0.8, 21.1, "", 
  1.5, 76.68, 0.783}, {"IRN", "Asia", "Iran", "2020-11-19", 815117., 13223., 
  12647.429, 43417., 476., 470.857, 9704.588, 157.43, 150.577, 516.912, 
  5.667, 5.606, 1.14, "", "", "", "", "", "", "", "", 40907., 5.667538*^6, 
  67.476, 0.487, 40620., 0.484, 0.311, 3.2, "tests performed", "", "", "", 
  "", "", "", "", "", "", 70.83, 8.3992953*^7, 49.831, 32.4, 5.44, 3.182, 
  19082.62, 0.2, 270.308, 9.59, 0.8, 21.1, "", 1.5, 76.68, 0.783}, 
 {"IRN", "Asia", "Iran", "2020-11-20", 828377., 13260., 12865., 43896., 479., 
  473.429, 9862.458, 157.87, 153.168, 522.615, 5.703, 5.637, 1.13, "", "", 
  "", "", "", "", "", "", "", "", "", "", 40534., 0.483, 0.317, 3.2, 
  "tests performed", "", "", "", "", "", "", "", "", "", 70.83, 8.3992953*^7, 
  49.831, 32.4, 5.44, 3.182, 19082.62, 0.2, 270.308, 9.59, 0.8, 21.1, "", 
  1.5, 76.68, 0.783}, {"IRN", "Asia", "Iran", "2020-11-21", 841308., 12931., 
  13111.857, 44327., 431., 470.429, 10016.412, 153.953, 156.107, 527.747, 
  5.131, 5.601, 1.12, "", "", "", "", "", "", "", "", "", 5.747325*^6, 
  68.426, "", 40448., 0.482, 0.324, 3.1, "tests performed", "", "", "", "", 
  "", "", "", "", "", 72.69, 8.3992953*^7, 49.831, 32.4, 5.44, 3.182, 
  19082.62, 0.2, 270.308, 9.59, 0.8, 21.1, "", 1.5, 76.68, 0.783}, 
 {"IRN", "Asia", "Iran", "2020-11-22", 854361., 13053., 13184.714, 44802., 
  475., 472.714, 10171.818, 155.406, 156.974, 533.402, 5.655, 5.628, 1.1, "", 
  "", "", "", "", "", "", "", "", "", "", "", 40390., 0.481, 0.326, 3.1, 
  "tests performed", "", "", "", "", "", "", "", "", "", 72.69, 8.3992953*^7, 
  49.831, 32.4, 5.44, 3.182, 19082.62, 0.2, 270.308, 9.59, 0.8, 21.1, "", 
  1.5, 76.68, 0.783}, {"IRN", "Asia", "Iran", "2020-11-23", 866821., 12460., 
  13100., 45255., 453., 468., 10320.163, 148.346, 155.965, 538.795, 5.393, 
  5.572, 1.08, "", "", "", "", "", "", "", "", "", 5.828307*^6, 69.39, "", 
  40409., 0.481, 0.324, 3.1, "tests performed", "", "", "", "", "", "", "", 
  "", "", 72.69, 8.3992953*^7, 49.831, 32.4, 5.44, 3.182, 19082.62, 0.2, 
  270.308, 9.59, 0.8, 21.1, "", 1.5, 76.68, 0.783}, 
 {"IRN", "Asia", "Iran", "2020-11-24", 880542., 13721., 13152.714, 45738., 
  483., 468.143, 10483.522, 163.359, 156.593, 544.546, 5.75, 5.574, 1.08, "", 
  "", "", "", "", "", "", "", 42791., 5.871098*^6, 69.9, 0.509, 40708., 
  0.485, 0.323, 3.1, "tests performed", "", "", "", "", "", "", "", "", "", 
  72.69, 8.3992953*^7, 49.831, 32.4, 5.44, 3.182, 19082.62, 0.2, 270.308, 
  9.59, 0.8, 21.1, "", 1.5, 76.68, 0.783}, {"IRN", "Asia", "Iran", 
  "2020-11-25", 894385., 13843., 13213., 46207., 469., 466.571, 10648.334, 
  164.811, 157.311, 550.129, 5.584, 5.555, 1.08, "", "", "", "", "", "", "", 
  "", 42131., 5.913229*^6, 70.401, 0.502, 40943., 0.487, 0.323, 3.1, 
  "tests performed", "", "", "", "", "", "", "", "", "", 72.69, 8.3992953*^7, 
  49.831, 32.4, 5.44, 3.182, 19082.62, 0.2, 270.308, 9.59, 0.8, 21.1, "", 
  1.5, 76.68, 0.783}, {"IRN", "Asia", "Iran", "2020-11-26", 908346., 13961., 
  13318.429, 46689., 482., 467.429, 10814.55, 166.216, 158.566, 555.868, 
  5.739, 5.565, 1.07, "", "", "", "", "", "", "", "", 42495., 5.955724*^6, 
  70.907, 0.506, 41169., 0.49, 0.324, 3.1, "tests performed", "", "", "", "", 
  "", "", "", "", "", 72.69, 8.3992953*^7, 49.831, 32.4, 5.44, 3.182, 
  19082.62, 0.2, 270.308, 9.59, 0.8, 21.1, "", 1.5, 76.68, 0.783}, 
 {"IRN", "Asia", "Iran", "2020-11-27", 922397., 14051., 13431.429, 47095., 
  406., 457., 10981.838, 167.288, 159.911, 560.702, 4.834, 5.441, 1.07, "", 
  "", "", "", "", "", "", "", "", "", "", "", 41387., 0.493, 0.325, 3.1, 
  "tests performed", "", "", "", "", "", "", "", "", "", 72.69, 8.3992953*^7, 
  49.831, 32.4, 5.44, 3.182, 19082.62, 0.2, 270.308, 9.59, 0.8, 21.1, "", 
  1.5, 76.68, 0.783}, {"IRN", "Asia", "Iran", "2020-11-28", 935799., 13402., 
  13498.714, 47486., 391., 451.286, 11141.399, 159.561, 160.712, 565.357, 
  4.655, 5.373, 1.06, "", "", "", "", "", "", "", "", "", 6.038556*^6, 
  71.894, "", 41604., 0.495, 0.324, 3.1, "tests performed", "", "", "", "", 
  "", "", "", "", "", 72.69, 8.3992953*^7, 49.831, 32.4, 5.44, 3.182, 
  19082.62, 0.2, 270.308, 9.59, 0.8, 21.1, "", 1.5, 76.68, 0.783}, 
 {"IRN", "Asia", "Iran", "2020-11-29", 948749., 12950., 13484., 47874., 388., 
  438.857, 11295.579, 154.18, 160.537, 569.976, 4.619, 5.225, 1.05, "", "", 
  "", "", "", "", "", "", "", "", "", "", 42019., 0.5, 0.321, 3.1, 
  "tests performed", "", "", "", "", "", "", "", "", "", 72.69, 8.3992953*^7, 
  49.831, 32.4, 5.44, 3.182, 19082.62, 0.2, 270.308, 9.59, 0.8, 21.1, "", 
  1.5, 76.68, 0.783}, {"IRN", "Asia", "Iran", "2020-11-30", 962070., 13321., 
  13607., 48246., 372., 427.286, 11454.175, 158.597, 162.002, 574.405, 4.429, 
  5.087, 1.04, "", "", "", "", "", "", "", "", "", 6.125348*^6, 72.927, "", 
  42434., 0.505, 0.321, 3.1, "tests performed", "", "", "", "", "", "", "", 
  "", "", 72.69, 8.3992953*^7, 49.831, 32.4, 5.44, 3.182, 19082.62, 0.2, 
  270.308, 9.59, 0.8, 21.1, "", 1.5, 76.68, 0.783}, 
 {"IRN", "Asia", "Iran", "2020-12-01", 975951., 13881., 13629.857, 48628., 
  382., 412.857, 11619.439, 165.264, 162.274, 578.953, 4.548, 4.915, 1.02, 
  "", "", "", "", "", "", "", "", 43289., 6.168637*^6, 73.442, 0.515, 42506., 
  0.506, 0.321, 3.1, "tests performed", "", "", "", "", "", "", "", "", "", 
  72.69, 8.3992953*^7, 49.831, 32.4, 5.44, 3.182, 19082.62, 0.2, 270.308, 
  9.59, 0.8, 21.1, "", 1.5, 76.68, 0.783}, {"IRN", "Asia", "Iran", 
  "2020-12-02", 989572., 13621., 13598.143, 48990., 362., 397.571, 11781.607, 
  162.168, 161.896, 583.263, 4.31, 4.733, 1.01, "", "", "", "", "", "", "", 
  "", "", "", "", "", 42668., 0.508, 0.319, 3.1, "tests performed", "", "", 
  "", "", "", "", "", "", "", 72.69, 8.3992953*^7, 49.831, 32.4, 5.44, 3.182, 
  19082.62, 0.2, 270.308, 9.59, 0.8, 21.1, "", 1.5, 76.68, 0.783}, 
 {"IRN", "Asia", "Iran", "2020-12-03", 1.003494*^6, 13922., 13592.571, 
  49348., 358., 379.857, 11947.359, 165.752, 161.83, 587.525, 4.262, 4.522, 
  1., "", "", "", "", "", "", "", "", "", "", "", "", 42778., 0.509, 0.318, 
  3.1, "tests performed", "", "", "", "", "", "", "", "", "", 72.69, 
  8.3992953*^7, 49.831, 32.4, 5.44, 3.182, 19082.62, 0.2, 270.308, 9.59, 0.8, 
  21.1, "", 1.5, 76.68, 0.783}, {"IRN", "Asia", "Iran", "2020-12-04", 
  1.016835*^6, 13341., 13491.143, 49695., 347., 371.429, 12106.194, 158.835, 
  160.622, 591.657, 4.131, 4.422, 0.97, "", "", "", "", "", "", "", "", "", 
  6.298438*^6, 74.988, "", 43043., 0.512, 0.313, 3.2, "tests performed", "", 
  "", "", "", "", "", "", "", "", 72.69, 8.3992953*^7, 49.831, 32.4, 5.44, 
  3.182, 19082.62, 0.2, 270.308, 9.59, 0.8, 21.1, "", 1.5, 76.68, 0.783}, 
 {"IRN", "Asia", "Iran", "2020-12-05", 1.028986*^6, 12151., 13312.429, 
  50016., 321., 361.429, 12250.861, 144.667, 158.495, 595.479, 3.822, 4.303, 
  0.94, "", "", "", "", "", "", "", "", 44190., 6.342628*^6, 75.514, 0.526, 
  43439., 0.517, 0.306, 3.3, "tests performed", "", "", "", "", "", "", "", 
  "", "", 72.69, 8.3992953*^7, 49.831, 32.4, 5.44, 3.182, 19082.62, 0.2, 
  270.308, 9.59, 0.8, 21.1, "", 1.5, 76.68, 0.783}, 
 {"IRN", "Asia", "Iran", "2020-12-06", 1.040547*^6, 11561., 13114., 50310., 
  294., 348., 12388.504, 137.642, 156.132, 598.979, 3.5, 4.143, 0.91, "", "", 
  "", "", "", "", "", "", 44391., 6.387019*^6, 76.042, 0.529, 43581., 0.519, 
  0.301, 3.3, "tests performed", "", "", "", "", "", "", "", "", "", 72.69, 
  8.3992953*^7, 49.831, 32.4, 5.44, 3.182, 19082.62, 0.2, 270.308, 9.59, 0.8, 
  21.1, "", 1.5, 76.68, 0.783}, {"IRN", "Asia", "Iran", "2020-12-07", 
  1.051374*^6, 10827., 12757.714, 50594., 284., 335.429, 12517.407, 128.904, 
  151.89, 602.36, 3.381, 3.994, 0.88, "", "", "", "", "", "", "", "", 45209., 
  6.432228*^6, 76.581, 0.538, 43840., 0.522, 0.291, 3.4, "tests performed", 
  "", "", "", "", "", "", "", "", "", 72.69, 8.3992953*^7, 49.831, 32.4, 
  5.44, 3.182, 19082.62, 0.2, 270.308, 9.59, 0.8, 21.1, "", 1.5, 76.68, 
  0.783}, {"IRN", "Asia", "Iran", "2020-12-08", 1.062397*^6, 11023., 
  12349.429, 50917., 323., 327., 12648.644, 131.237, 147.029, 606.206, 3.846, 
  3.893, 0.85, "", "", "", "", "", "", "", "", "", "", "", "", 44169., 0.526, 
  0.28, 3.6, "tests performed", "", "", "", "", "", "", "", "", "", 72.69, 
  8.3992953*^7, 49.831, 32.4, 5.44, 3.182, 19082.62, 0.2, 270.308, 9.59, 0.8, 
  21.1, "", 1.5, 76.68, 0.783}, {"IRN", "Asia", "Iran", "2020-12-09", 
  1.07262*^6, 10223., 11864., 51212., 295., 317.429, 12770.357, 121.713, 
  141.25, 609.718, 3.512, 3.779, 0.82, "", "", "", "", "", "", "", "", "", 
  6.523409*^6, 77.666, "", 44501., 0.53, 0.267, 3.8, "tests performed", "", 
  "", "", "", "", "", "", "", "", 72.69, 8.3992953*^7, 49.831, 32.4, 5.44, 
  3.182, 19082.62, 0.2, 270.308, 9.59, 0.8, 21.1, "", 1.5, 76.68, 0.783}, 
 {"IRN", "Asia", "Iran", "2020-12-10", 1.083023*^6, 10403., 11361.286, 
  51496., 284., 306.857, 12894.213, 123.856, 135.265, 613.099, 3.381, 3.653, 
  0.8, "", "", "", "", "", "", "", "", 45333., 6.568742*^6, 78.206, 0.54, 
  44796., 0.533, 0.254, 3.9, "tests performed", "", "", "", "", "", "", "", 
  "", "", 72.69, 8.3992953*^7, 49.831, 32.4, 5.44, 3.182, 19082.62, 0.2, 
  270.308, 9.59, 0.8, 21.1, "", 1.5, 76.68, 0.783}, 
 {"IRN", "Asia", "Iran", "2020-12-11", 1.092407*^6, 9384., 10796., 51727., 
  231., 290.286, 13005.936, 111.724, 128.535, 615.849, 2.75, 3.456, 0.78, "", 
  "", "", "", "", "", "", "", "", "", "", "", 44989., 0.536, 0.24, 4.2, 
  "tests performed", "", "", "", "", "", "", "", "", "", 72.69, 8.3992953*^7, 
  49.831, 32.4, 5.44, 3.182, 19082.62, 0.2, 270.308, 9.59, 0.8, 21.1, "", 
  1.5, 76.68, 0.783}, {"IRN", "Asia", "Iran", "2020-12-12", 1.100818*^6, 
  8411., 10261.714, 51949., 222., 276.143, 13106.076, 100.139, 122.174, 
  618.492, 2.643, 3.288, 0.76, "", "", "", "", "", "", "", "", "", 
  6.657974*^6, 79.268, "", 45049., 0.536, 0.228, 4.4, "tests performed", "", 
  "", "", "", "", "", "", "", "", 72.69, 8.3992953*^7, 49.831, 32.4, 5.44, 
  3.182, 19082.62, 0.2, 270.308, 9.59, 0.8, 21.1, "", 1.5, 76.68, 0.783}, 
 {"IRN", "Asia", "Iran", "2020-12-13", 1.108269*^6, 7451., 9674.571, 52196., 
  247., 269.429, 13194.786, 88.71, 115.183, 621.433, 2.941, 3.208, 0.74, "", 
  "", "", "", "", "", "", "", "", "", "", "", 43690., 0.52, 0.221, 4.5, 
  "tests performed", "", "", "", "", "", "", "", "", "", 72.69, 8.3992953*^7, 
  49.831, 32.4, 5.44, 3.182, 19082.62, 0.2, 270.308, 9.59, 0.8, 21.1, "", 
  1.5, 76.68, 0.783}, {"IRN", "Asia", "Iran", "2020-12-14", 1.11577*^6, 
  7501., 9199.429, 52447., 251., 264.714, 13284.091, 89.305, 109.526, 
  624.421, 2.988, 3.152, 0.74, "", "", "", "", "", "", "", "", "", "", "", 
  "", 42213., 0.503, 0.218, 4.6, "tests performed", "", "", "", "", "", "", 
  "", "", "", 72.69, 8.3992953*^7, 49.831, 32.4, 5.44, 3.182, 19082.62, 0.2, 
  270.308, 9.59, 0.8, 21.1, "", 1.5, 76.68, 0.783}, 
 {"IRN", "Asia", "Iran", "2020-12-15", 1.123474*^6, 7704., 8725.286, 52670., 
  223., 250.429, 13375.813, 91.722, 103.881, 627.076, 2.655, 2.982, 0.74, "", 
  "", "", "", "", "", "", "", "", "", "", "", 40682., 0.484, 0.214, 4.7, 
  "tests performed", "", "", "", "", "", "", "", "", "", 72.69, 8.3992953*^7, 
  49.831, 32.4, 5.44, 3.182, 19082.62, 0.2, 270.308, 9.59, 0.8, 21.1, "", 
  1.5, 76.68, 0.783}, {"IRN", "Asia", "Iran", "2020-12-16", 1.131077*^6, 
  7603., 8351., 52883., 213., 238.714, 13466.332, 90.519, 99.425, 629.612, 
  2.536, 2.842, 0.75, "", "", "", "", "", "", "", "", "", 6.797469*^6, 
  80.929, "", 39151., 0.466, 0.213, 4.7, "tests performed", "", "", "", "", 
  "", "", "", "", "", 72.69, 8.3992953*^7, 49.831, 32.4, 5.44, 3.182, 
  19082.62, 0.2, 270.308, 9.59, 0.8, 21.1, "", 1.5, 76.68, 0.783}, 
 {"IRN", "Asia", "Iran", "2020-12-17", 1.13853*^6, 7453., 7929.571, 53095., 
  212., 228.429, 13555.066, 88.734, 94.408, 632.136, 2.524, 2.72, 0.75, "", 
  "", "", "", "", "", "", "", "", "", "", "", 43175., 0.514, 0.184, 5.4, 
  "tests performed", "", "", "", "", "", "", "", "", "", 72.69, 8.3992953*^7, 
  49.831, 32.4, 5.44, 3.182, 19082.62, 0.2, 270.308, 9.59, 0.8, 21.1, "", 
  1.5, 76.68, 0.783}, {"IRN", "Asia", "Iran", "2020-12-18", 1.145651*^6, 
  7121., 7606.286, 53273., 178., 220.857, 13639.847, 84.781, 90.559, 634.256, 
  2.119, 2.629, 0.76, "", "", "", "", "", "", "", "", "", 6.944462*^6, 
  82.679, "", 47301., 0.563, 0.161, 6.2, "tests performed", "", "", "", "", 
  "", "", "", "", "", 72.69, 8.3992953*^7, 49.831, 32.4, 5.44, 3.182, 
  19082.62, 0.2, 270.308, 9.59, 0.8, 21.1, "", 1.5, 76.68, 0.783}, 
 {"IRN", "Asia", "Iran", "2020-12-19", 1.152072*^6, 6421., 7322., 53448., 
  175., 214.143, 13716.294, 76.447, 87.174, 636.339, 2.084, 2.55, 0.76, "", 
  "", "", "", "", "", "", "", "", "", "", "", 48212., 0.574, 0.152, 6.6, 
  "tests performed", "", "", "", "", "", "", "", "", "", 72.69, 8.3992953*^7, 
  49.831, 32.4, 5.44, 3.182, 19082.62, 0.2, 270.308, 9.59, 0.8, 21.1, "", 
  1.5, 76.68, 0.783}, {"IRN", "Asia", "Iran", "2020-12-20", 1.158384*^6, 
  6312., 7159.286, 53625., 177., 204.143, 13791.443, 75.149, 85.237, 638.446, 
  2.107, 2.43, 0.77, "", "", "", "", "", "", "", "", "", 7.046447*^6, 83.893, 
  "", 50514., 0.601, 0.142, 7.1, "tests performed", "", "", "", "", "", "", 
  "", "", "", 72.69, 8.3992953*^7, 49.831, 32.4, 5.44, 3.182, 19082.62, 0.2, 
  270.308, 9.59, 0.8, 21.1, "", 1.5, 76.68, 0.783}, 
 {"IRN", "Asia", "Iran", "2020-12-21", 1.164535*^6, 6151., 6966.429, 53816., 
  191., 195.571, 13864.675, 73.232, 82.941, 640.72, 2.274, 2.328, 0.77, "", 
  "", "", "", "", "", "", "", 51109., 7.097556*^6, 84.502, 0.608, 52834., 
  0.629, 0.132, 7.6, "tests performed", "", "", "", "", "", "", "", "", "", 
  72.69, 8.3992953*^7, 49.831, 32.4, 5.44, 3.182, 19082.62, 0.2, 270.308, 
  9.59, 0.8, 21.1, "", 1.5, 76.68, 0.783}, {"IRN", "Asia", "Iran", 
  "2020-12-22", 1.170743*^6, 6208., 6752.714, 54003., 187., 190.429, 
  13938.586, 73.911, 80.396, 642.947, 2.226, 2.267, 0.78, "", "", "", "", "", 
  "", "", "", "", "", "", "", 55281., 0.658, 0.122, 8.2, "tests performed", 
  "", "", "", "", "", "", "", "", "", 72.69, 8.3992953*^7, 49.831, 32.4, 
  5.44, 3.182, 19082.62, 0.2, 270.308, 9.59, 0.8, 21.1, "", 1.5, 76.68, 
  0.783}, {"IRN", "Asia", "Iran", "2020-12-23", 1.177004*^6, 6261., 6561., 
  54156., 153., 181.857, 14013.128, 74.542, 78.114, 644.768, 1.822, 2.165, 
  0.79, "", "", "", "", "", "", "", "", "", 7.201567*^6, 85.74, "", 57728., 
  0.687, 0.114, 8.8, "tests performed", "", "", "", "", "", "", "", "", "", 
  72.69, 8.3992953*^7, 49.831, 32.4, 5.44, 3.182, 19082.62, 0.2, 270.308, 
  9.59, 0.8, 21.1, "", 1.5, 76.68, 0.783}, {"IRN", "Asia", "Iran", 
  "2020-12-24", 1.183182*^6, 6178., 6378.857, 54308., 152., 173.286, 
  14086.682, 73.554, 75.945, 646.578, 1.81, 2.063, 0.8, "", "", "", "", "", 
  "", "", "", "", "", "", "", 54580., 0.65, 0.117, 8.6, "tests performed", 
  "", "", "", "", "", "", "", "", "", 72.69, 8.3992953*^7, 49.831, 32.4, 
  5.44, 3.182, 19082.62, 0.2, 270.308, 9.59, 0.8, 21.1, "", 1.5, 76.68, 
  0.783}, {"IRN", "Asia", "Iran", "2020-12-25", 1.189203*^6, 6021., 6221.714, 
  54440., 132., 166.714, 14158.366, 71.685, 74.074, 648.15, 1.572, 1.985, 
  0.82, "", "", "", "", "", "", "", "", "", "", "", "", 51432., 0.612, 0.121, 
  8.3, "tests performed", "", "", "", "", "", "", "", "", "", 72.69, 
  8.3992953*^7, 49.831, 32.4, 5.44, 3.182, 19082.62, 0.2, 270.308, 9.59, 0.8, 
  21.1, "", 1.5, 76.68, 0.783}, {"IRN", "Asia", "Iran", "2020-12-26", 
  1.194963*^6, 5760., 6127.286, 54574., 134., 160.857, 14226.944, 68.577, 
  72.95, 649.745, 1.595, 1.915, 0.84, "", "", "", "", "", "", "", "", "", "", 
  "", "", 51498., 0.613, 0.119, 8.4, "tests performed", "", "", "", "", "", 
  "", "", "", "", 72.69, 8.3992953*^7, 49.831, 32.4, 5.44, 3.182, 19082.62, 
  0.2, 270.308, 9.59, 0.8, 21.1, "", 1.5, 76.68, 0.783}, 
 {"IRN", "Asia", "Iran", "2020-12-27", 1.200465*^6, 5502., 6011.571, 54693., 
  119., 152.571, 14292.449, 65.505, 71.572, 651.162, 1.417, 1.816, 0.86, "", 
  "", "", "", "", "", "", "", "", 7.4074*^6, 88.191, "", 51565., 0.614, 
  0.117, 8.6, "tests performed", "", "", "", "", "", "", "", "", "", 72.69, 
  8.3992953*^7, 49.831, 32.4, 5.44, 3.182, 19082.62, 0.2, 270.308, 9.59, 0.8, 
  21.1, "", 1.5, 76.68, 0.783}, {"IRN", "Asia", "Iran", "2020-12-28", 
  1.206373*^6, 5908., 5976.857, 54814., 121., 142.571, 14362.788, 70.339, 
  71.159, 652.602, 1.441, 1.697, 0.88, "", "", "", "", "", "", "", "", "", 
  "", "", "", 51844., 0.617, 0.115, 8.7, "tests performed", "", "", "", "", 
  "", "", "", "", "", 72.69, 8.3992953*^7, 49.831, 32.4, 5.44, 3.182, 
  19082.62, 0.2, 270.308, 9.59, 0.8, 21.1, "", 1.5, 76.68, 0.783}, 
 {"IRN", "Asia", "Iran", "2020-12-29", 1.212481*^6, 6108., 5962.571, 54946., 
  132., 134.714, 14435.509, 72.72, 70.989, 654.174, 1.572, 1.604, 0.91, "", 
  "", "", "", "", "", "", "", "", 7.513534*^6, 89.454, "", 51996., 0.619, 
  0.115, 8.7, "tests performed", "", "", "", "", "", "", "", "", "", 72.69, 
  8.3992953*^7, 49.831, 32.4, 5.44, 3.182, 19082.62, 0.2, 270.308, 9.59, 0.8, 
  21.1, "", 1.5, 76.68, 0.783}, {"IRN", "Asia", "Iran", "2020-12-30", 
  1.218753*^6, 6272., 5964.143, 55095., 149., 134.143, 14510.182, 74.673, 
  71.008, 655.948, 1.774, 1.597, 0.93, "", "", "", "", "", "", "", "", 
  53412., 7.566946*^6, 90.09, 0.636, 52197., 0.621, 0.114, 8.8, 
  "tests performed", "", "", "", "", "", "", "", "", "", 72.69, 8.3992953*^7, 
  49.831, 32.4, 5.44, 3.182, 19082.62, 0.2, 270.308, 9.59, 0.8, 21.1, "", 
  1.5, 76.68, 0.783}, {"IRN", "Asia", "Iran", "2020-12-31", 1.225142*^6, 
  6389., 5994.286, 55223., 128., 130.714, 14586.247, 76.066, 71.367, 657.472, 
  1.524, 1.556, 0.94, "", "", "", "", "", "", "", "", 53721., 7.620667*^6, 
  90.73, 0.64, 52520., 0.625, 0.114, 8.8, "tests performed", "", "", "", "", 
  "", "", "", "", "", 72.69, 8.3992953*^7, 49.831, 32.4, 5.44, 3.182, 
  19082.62, 0.2, 270.308, 9.59, 0.8, 21.1, "", 1.5, 76.68, 0.783}, 
 {"IRN", "Asia", "Iran", "2021-01-01", 1.231429*^6, 6287., 6032.286, 55337., 
  114., 128.143, 14661.099, 74.852, 71.819, 658.829, 1.357, 1.526, 0.96, "", 
  "", "", "", "", "", "", "", 49601., 7.670268*^6, 91.32, 0.591, 52255., 
  0.622, 0.115, 8.7, "tests performed", "", "", "", "", "", "", "", "", "", 
  72.69, 8.3992953*^7, 49.831, 32.4, 5.44, 3.182, 19082.62, 0.2, 270.308, 
  9.59, 0.8, 21.1, "", 1.5, 76.68, 0.783}, {"IRN", "Asia", "Iran", 
  "2021-01-02", 1.237474*^6, 6045., 6073., 55438., 101., 123.429, 14733.069, 
  71.97, 72.304, 660.032, 1.202, 1.47, 0.96, "", "", "", "", "", "", "", "", 
  "", "", "", "", 52562., 0.626, 0.116, 8.7, "tests performed", "", "", "", 
  "", "", "", "", "", "", 72.69, 8.3992953*^7, 49.831, 32.4, 5.44, 3.182, 
  19082.62, 0.2, 270.308, 9.59, 0.8, 21.1, "", 1.5, 76.68, 0.783}, 
 {"IRN", "Asia", "Iran", "2021-01-03", 1.243434*^6, 5960., 6138.429, 55540., 
  102., 121., 14804.028, 70.958, 73.083, 661.246, 1.214, 1.441, 0.97, "", "", 
  "", "", "", "", "", "", "", 7.777488*^6, 92.597, "", 52870., 0.629, 0.116, 
  8.6, "tests performed", "", "", "", "", "", "", "", "", "", 72.69, 
  8.3992953*^7, 49.831, 32.4, 5.44, 3.182, 19082.62, 0.2, 270.308, 9.59, 0.8, 
  21.1, "", 1.5, 76.68, 0.783}, {"IRN", "Asia", "Iran", "2021-01-04", 
  1.249507*^6, 6073., 6162., 55650., 110., 119.429, 14876.331, 72.304, 
  73.363, 662.556, 1.31, 1.422, 0.97, "", "", "", "", "", "", "", "", "", "", 
  "", "", 52998., 0.631, 0.116, 8.6, "tests performed", "", "", "", "", "", 
  "", "", "", "", 72.69, 8.3992953*^7, 49.831, 32.4, 5.44, 3.182, 19082.62, 
  0.2, 270.308, 9.59, 0.8, 21.1, "", 1.5, 76.68, 0.783}, 
 {"IRN", "Asia", "Iran", "2021-01-05", 1.25562*^6, 6113., 6162.714, 55748., 
  98., 114.571, 14949.111, 72.78, 73.372, 663.722, 1.167, 1.364, 0.97, "", 
  "", "", "", "", "", "", "", "", 7.885416*^6, 93.882, "", 53126., 0.633, 
  0.116, 8.6, "tests performed", "", "", "", "", "", "", "", "", "", 72.69, 
  8.3992953*^7, 49.831, 32.4, 5.44, 3.182, 19082.62, 0.2, 270.308, 9.59, 0.8, 
  21.1, "", 1.5, 76.68, 0.783}, {"IRN", "Asia", "Iran", "2021-01-06", 
  1.261903*^6, 6283., 6164.286, 55830., 82., 105., 15023.915, 74.804, 73.391, 
  664.699, 0.976, 1.25, 0.98, "", "", "", "", "", "", "", "", 54217., 
  7.939633*^6, 94.527, 0.645, 53241., 0.634, 0.116, 8.6, "tests performed", 
  "", "", "", "", "", "", "", "", "", 72.69, 8.3992953*^7, 49.831, 32.4, 
  5.44, 3.182, 19082.62, 0.2, 270.308, 9.59, 0.8, 21.1, "", 1.5, 76.68, 
  0.783}, {"IRN", "Asia", "Iran", "2021-01-07", 1.268263*^6, 6360., 6160.143, 
  55933., 103., 101.429, 15099.636, 75.721, 73.341, 665.925, 1.226, 1.208, 
  0.98, "", "", "", "", "", "", "", "", 53869., 7.993502*^6, 95.169, 0.641, 
  53262., 0.634, 0.116, 8.6, "tests performed", "", "", "", "", "", "", "", 
  "", "", 72.69, 8.3992953*^7, 49.831, 32.4, 5.44, 3.182, 19082.62, 0.2, 
  270.308, 9.59, 0.8, 21.1, "", 1.5, 76.68, 0.783}, 
 {"IRN", "Asia", "Iran", "2021-01-08", 1.274514*^6, 6251., 6155., 56018., 
  85., 97.286, 15174.059, 74.423, 73.28, 666.937, 1.012, 1.158, 0.98, "", "", 
  "", "", "", "", "", "", "", "", "", "", 53836., 0.641, 0.114, 8.7, 
  "tests performed", "", "", "", "", "", "", "", "", "", 72.69, 8.3992953*^7, 
  49.831, 32.4, 5.44, 3.182, 19082.62, 0.2, 270.308, 9.59, 0.8, 21.1, "", 
  1.5, 76.68, 0.783}, {"IRN", "Asia", "Iran", "2021-01-09", 1.280438*^6, 
  5924., 6137.714, 56100., 82., 94.571, 15244.588, 70.53, 73.074, 667.913, 
  0.976, 1.126, 0.99, "", "", "", "", "", "", "", "", "", "", "", "", 53837., 
  0.641, 0.114, 8.8, "tests performed", "", "", "", "", "", "", "", "", "", 
  72.69, 8.3992953*^7, 49.831, 32.4, 5.44, 3.182, 19082.62, 0.2, 270.308, 
  9.59, 0.8, 21.1, "", 1.5, 76.68, 0.783}, {"IRN", "Asia", "Iran", 
  "2021-01-10", 1.286406*^6, 5968., 6138.857, 56171., 71., 90.143, 15315.642, 
  71.054, 73.088, 668.758, 0.845, 1.073, 1., "", "", "", "", "", "", "", "", 
  "", "", "", "", 53838., 0.641, 0.114, 8.8, "tests performed", "", "", "", 
  "", "", "", "", "", "", 72.69, 8.3992953*^7, 49.831, 32.4, 5.44, 3.182, 
  19082.62, 0.2, 270.308, 9.59, 0.8, 21.1, "", 1.5, 76.68, 0.783}, 
 {"IRN", "Asia", "Iran", "2021-01-11", 1.292614*^6, 6208., 6158.143, 56262., 
  91., 87.429, 15389.553, 73.911, 73.317, 669.842, 1.083, 1.041, 1., "", "", 
  "", "", "", "", "", "", "", 8.207975*^6, 97.722, "", 53789., 0.64, 0.114, 
  8.7, "tests performed", "", "", "", "", "", "", "", "", "", 72.69, 
  8.3992953*^7, 49.831, 32.4, 5.44, 3.182, 19082.62, 0.2, 270.308, 9.59, 0.8, 
  21.1, "", 1.5, 76.68, 0.783}, {"IRN", "Asia", "Iran", "2021-01-12", 
  1.299022*^6, 6408., 6200.286, 56360., 98., 87.429, 15465.845, 76.292, 
  73.819, 671.009, 1.167, 1.041, 1.01, "", "", "", "", "", "", "", "", 
  54191., 8.262166*^6, 98.367, 0.645, 53821., 0.641, 0.115, 8.7, 
  "tests performed", "", "", "", "", "", "", "", "", "", 78.24, 8.3992953*^7, 
  49.831, 32.4, 5.44, 3.182, 19082.62, 0.2, 270.308, 9.59, 0.8, 21.1, "", 
  1.5, 76.68, 0.783}, {"IRN", "Asia", "Iran", "2021-01-13", 1.305339*^6, 
  6317., 6205.143, 56457., 97., 89.571, 15541.054, 75.209, 73.877, 672.164, 
  1.155, 1.066, 1., "", "", "", "", "", "", "", "", "", "", "", "", 53652., 
  0.639, 0.116, 8.6, "tests performed", "", "", "", "", "", "", "", "", "", 
  78.24, 8.3992953*^7, 49.831, 32.4, 5.44, 3.182, 19082.62, 0.2, 270.308, 
  9.59, 0.8, 21.1, "", 1.5, 76.68, 0.783}, {"IRN", "Asia", "Iran", 
  "2021-01-14", 1.31181*^6, 6471., 6221., 56538., 81., 86.429, 15618.096, 
  77.042, 74.066, 673.128, 0.964, 1.029, 1.01, "", "", "", "", "", "", "", 
  "", "", "", "", "", 53531., 0.637, 0.116, 8.6, "tests performed", "", "", 
  "", "", "", "", "", "", "", 78.24, 8.3992953*^7, 49.831, 32.4, 5.44, 3.182, 
  19082.62, 0.2, 270.308, 9.59, 0.8, 21.1, "", 1.5, 76.68, 0.783}, 
 {"IRN", "Asia", "Iran", "2021-01-15", 1.318295*^6, 6485., 6254.429, 56621., 
  83., 86.143, 15695.305, 77.209, 74.464, 674.116, 0.988, 1.026, 1.01, "", 
  "", "", "", "", "", "", "", "", "", "", "", 53447., 0.636, 0.117, 8.5, 
  "tests performed", "", "", "", "", "", "", "", "", "", 78.24, 8.3992953*^7, 
  49.831, 32.4, 5.44, 3.182, 19082.62, 0.2, 270.308, 9.59, 0.8, 21.1, "", 
  1.5, 76.68, 0.783}, {"IRN", "Asia", "Iran", "2021-01-16", 1.324395*^6, 
  6100., 6279.571, 56717., 96., 88.143, 15767.93, 72.625, 74.763, 675.259, 
  1.143, 1.049, 1., "", "", "", "", "", "", "", "", "", "", "", "", 53363., 
  0.635, 0.118, 8.5, "tests performed", "", "", "", "", "", "", "", "", "", 
  78.24, 8.3992953*^7, 49.831, 32.4, 5.44, 3.182, 19082.62, 0.2, 270.308, 
  9.59, 0.8, 21.1, "", 1.5, 76.68, 0.783}, {"IRN", "Asia", "Iran", 
  "2021-01-17", 1.330411*^6, 6016., 6286.429, 56803., 86., 90.286, 15839.555, 
  71.625, 74.845, 676.283, 1.024, 1.075, 0.98, "", "", "", "", "", "", "", 
  "", "", 8.527307*^6, 101.524, "", 53279., 0.634, 0.118, 8.5, 
  "tests performed", "", "", "", "", "", "", "", "", "", 78.24, 8.3992953*^7, 
  49.831, 32.4, 5.44, 3.182, 19082.62, 0.2, 270.308, 9.59, 0.8, 21.1, "", 
  1.5, 76.68, 0.783}, {"IRN", "Asia", "Iran", "2021-01-18", 1.336217*^6, 
  5806., 6229., 56886., 83., 89.143, 15908.68, 69.125, 74.161, 677.271, 
  0.988, 1.061, 0.97, "", "", "", "", "", "", "", "", 52819., 8.580126*^6, 
  102.153, 0.629, 53164., 0.633, 0.117, 8.5, "tests performed", "", "", "", 
  "", "", "", "", "", "", 78.24, 8.3992953*^7, 49.831, 32.4, 5.44, 3.182, 
  19082.62, 0.2, 270.308, 9.59, 0.8, 21.1, "", 1.5, 76.68, 0.783}, 
 {"IRN", "Asia", "Iran", "2021-01-19", 1.342134*^6, 5917., 6158.857, 56973., 
  87., 87.571, 15979.126, 70.446, 73.326, 678.307, 1.036, 1.043, 0.96, "", 
  "", "", "", "", "", "", "", 54427., 8.634553*^6, 102.801, 0.648, 53198., 
  0.633, 0.116, 8.6, "tests performed", "", "", "", "", "", "", "", "", "", 
  78.24, 8.3992953*^7, 49.831, 32.4, 5.44, 3.182, 19082.62, 0.2, 270.308, 
  9.59, 0.8, 21.1, "", 1.5, 76.68, 0.783}, {"IRN", "Asia", "Iran", 
  "2021-01-20", 1.348316*^6, 6182., 6139.571, 57057., 84., 85.714, 16052.728, 
  73.601, 73.096, 679.307, 1., 1.02, 0.98, "", "", "", "", "", "", "", "", 
  54179., 8.688732*^6, 103.446, 0.645, 53363., 0.635, 0.115, 8.7, 
  "tests performed", "", "", "", "", "", "", "", "", "", 78.24, 8.3992953*^7, 
  49.831, 32.4, 5.44, 3.182, 19082.62, 0.2, 270.308, 9.59, 0.8, 21.1, "", 
  1.5, 76.68, 0.783}, {"IRN", "Asia", "Iran", "2021-01-21", 1.35452*^6, 
  6204., 6101.429, 57150., 93., 87.429, 16126.591, 73.863, 72.642, 680.414, 
  1.107, 1.041, 0.99, "", "", "", "", "", "", "", "", 55219., 8.743951*^6, 
  104.103, 0.657, 53676., 0.639, 0.114, 8.8, "tests performed", "", "", "", 
  "", "", "", "", "", "", 78.24, 8.3992953*^7, 49.831, 32.4, 5.44, 3.182, 
  19082.62, 0.2, 270.308, 9.59, 0.8, 21.1, "", 1.5, 76.68, 0.783}, 
 {"IRN", "Asia", "Iran", "2021-01-22", 1.360852*^6, 6332., 6079.571, 57225., 
  75., 86.286, 16201.978, 75.387, 72.382, 681.307, 0.893, 1.027, 1.01, "", 
  "", "", "", "", "", "", "", 52913., 8.796864*^6, 104.733, 0.63, 53659., 
  0.639, 0.113, 8.8, "tests performed", "", "", "", "", "", "", "", "", "", 
  78.24, 8.3992953*^7, 49.831, 32.4, 5.44, 3.182, 19082.62, 0.2, 270.308, 
  9.59, 0.8, 21.1, "", 1.5, 76.68, 0.783}, {"IRN", "Asia", "Iran", 
  "2021-01-23", 1.367032*^6, 6180., 6091., 57294., 69., 82.429, 16275.556, 
  73.578, 72.518, 682.129, 0.821, 0.981, 1.02, "", "", "", "", "", "", "", 
  "", 53417., 8.850281*^6, 105.369, 0.636, 53715., 0.64, 0.113, 8.8, 
  "tests performed", "", "", "", "", "", "", "", "", "", 78.24, 8.3992953*^7, 
  49.831, 32.4, 5.44, 3.182, 19082.62, 0.2, 270.308, 9.59, 0.8, 21.1, "", 
  1.5, 76.68, 0.783}, {"IRN", "Asia", "Iran", "2021-01-24", 1.372977*^6, 
  5945., 6080.857, 57383., 89., 82.857, 16346.336, 70.78, 72.397, 683.188, 
  1.06, 0.986, 1.02, "", "", "", "", "", "", "", "", 54812., 8.905093*^6, 
  106.022, 0.653, 53969., 0.643, 0.113, 8.9, "tests performed", "", "", "", 
  "", "", "", "", "", "", 78.24, 8.3992953*^7, 49.831, 32.4, 5.44, 3.182, 
  19082.62, 0.2, 270.308, 9.59, 0.8, 21.1, "", 1.5, 76.68, 0.783}, 
 {"IRN", "Asia", "Iran", "2021-01-25", 1.379286*^6, 6309., 6152.714, 57481., 
  98., 85., 16421.449, 75.113, 73.253, 684.355, 1.167, 1.012, 1.02, "", "", 
  "", "", "", "", "", "", 55093., 8.960186*^6, 106.678, 0.656, 54294., 0.646, 
  0.113, 8.8, "tests performed", "", "", "", "", "", "", "", "", "", 78.24, 
  8.3992953*^7, 49.831, 32.4, 5.44, 3.182, 19082.62, 0.2, 270.308, 9.59, 0.8, 
  21.1, "", 1.5, 76.68, 0.783}, {"IRN", "Asia", "Iran", "2021-01-26", 
  1.385706*^6, 6420., 6224.571, 57560., 79., 83.857, 16497.884, 76.435, 
  74.108, 685.296, 0.941, 0.998, 1.02, "", "", "", "", "", "", "", "", 
  55190., 9.015376*^6, 107.335, 0.657, 54403., 0.648, 0.114, 8.7, 
  "tests performed", "", "", "", "", "", "", "", "", "", 80.09, 8.3992953*^7, 
  49.831, 32.4, 5.44, 3.182, 19082.62, 0.2, 270.308, 9.59, 0.8, 21.1, "", 
  1.5, 76.68, 0.783}, {"IRN", "Asia", "Iran", "2021-01-27", 1.392314*^6, 
  6608., 6285.429, 57651., 91., 84.857, 16576.557, 78.673, 74.833, 686.379, 
  1.083, 1.01, 1.03, "", "", "", "", "", "", "", "", "", "", "", "", 54499., 
  0.649, 0.115, 8.7, "tests performed", "", "", "", "", "", "", "", "", "", 
  80.09, 8.3992953*^7, 49.831, 32.4, 5.44, 3.182, 19082.62, 0.2, 270.308, 
  9.59, 0.8, 21.1, "", 1.5, 76.68, 0.783}, {"IRN", "Asia", "Iran", 
  "2021-01-28", 1.398841*^6, 6527., 6331.571, 57736., 85., 83.714, 16654.266, 
  77.709, 75.382, 687.391, 1.012, 0.997, 1.03, "", "", "", "", "", "", "", 
  "", "", 9.125076*^6, 108.641, "", 54446., 0.648, 0.116, 8.6, 
  "tests performed", "", "", "", "", "", "", "", "", "", 80.09, 8.3992953*^7, 
  49.831, 32.4, 5.44, 3.182, 19082.62, 0.2, 270.308, 9.59, 0.8, 21.1, "", 
  1.5, 76.68, 0.783}, {"IRN", "Asia", "Iran", "2021-01-29", 1.405414*^6, 
  6573., 6366., 57807., 71., 83.143, 16732.523, 78.257, 75.792, 688.236, 
  0.845, 0.99, 1.03, "", "", "", "", "", "", "", "", "", "", "", "", 54517., 
  0.649, 0.117, 8.6, "tests performed", "", "", "", "", "", "", "", "", "", 
  80.09, 8.3992953*^7, 49.831, 32.4, 5.44, 3.182, 19082.62, 0.2, 270.308, 
  9.59, 0.8, 21.1, "", 1.5, 76.68, 0.783}, {"IRN", "Asia", "Iran", 
  "2021-01-30", 1.411731*^6, 6317., 6385.571, 57889., 82., 85., 16807.731, 
  75.209, 76.025, 689.213, 0.976, 1.012, 1.03, "", "", "", "", "", "", "", 
  "", "", "", "", "", 54515., 0.649, 0.117, 8.5, "tests performed", "", "", 
  "", "", "", "", "", "", "", 80.09, 8.3992953*^7, 49.831, 32.4, 5.44, 3.182, 
  19082.62, 0.2, 270.308, 9.59, 0.8, 21.1, "", 1.5, 76.68, 0.783}, 
 {"IRN", "Asia", "Iran", "2021-01-31", 1.417999*^6, 6268., 6431.714, 57959., 
  70., 82.286, 16882.357, 74.625, 76.574, 690.046, 0.833, 0.98, 1.03, "", "", 
  "", "", "", "", "", "", "", 9.285288*^6, 110.548, "", 54314., 0.647, 0.118, 
  8.4, "tests performed", "", "", "", "", "", "", "", "", "", 80.09, 
  8.3992953*^7, 49.831, 32.4, 5.44, 3.182, 19082.62, 0.2, 270.308, 9.59, 0.8, 
  21.1, "", 1.5, 76.68, 0.783}, {"IRN", "Asia", "Iran", "2021-02-01", 
  1.424596*^6, 6597., 6472.857, 58038., 79., 79.571, 16960.899, 78.542, 
  77.064, 690.987, 0.941, 0.947, 1.04, "", "", "", "", "", "", "", "", 
  54971., 9.340259*^6, 111.203, 0.654, 54296., 0.646, 0.119, 8.4, 
  "tests performed", "", "", "", "", "", "", "", "", "", 80.09, 8.3992953*^7, 
  49.831, 32.4, 5.44, 3.182, 19082.62, 0.2, 270.308, 9.59, 0.8, 21.1, "", 
  1.5, 76.68, 0.783}, {"IRN", "Asia", "Iran", "2021-02-02", 1.431416*^6, 
  6820., 6530., 58110., 72., 78.571, 17042.096, 81.197, 77.745, 691.844, 
  0.857, 0.935, 1.05, "", "", "", "", "", "", "", "", 54708., 9.394967*^6, 
  111.854, 0.651, 54227., 0.646, 0.12, 8.3, "tests performed", "", "", "", 
  "", "", "", "", "", "", 80.09, 8.3992953*^7, 49.831, 32.4, 5.44, 3.182, 
  19082.62, 0.2, 270.308, 9.59, 0.8, 21.1, "", 1.5, 76.68, 0.783}, 
 {"IRN", "Asia", "Iran", "2021-02-03", 1.438286*^6, 6870., 6567.429, 58189., 
  79., 76.857, 17123.889, 81.793, 78.19, 692.784, 0.941, 0.915, 1.05, "", "", 
  "", "", "", "", "", "", 54691., 9.449658*^6, 112.505, 0.651, 54205., 0.645, 
  0.121, 8.3, "tests performed", "", "", "", "", "", "", "", "", "", 80.09, 
  8.3992953*^7, 49.831, 32.4, 5.44, 3.182, 19082.62, 0.2, 270.308, 9.59, 0.8, 
  21.1, "", 1.5, 76.68, 0.783}, {"IRN", "Asia", "Iran", "2021-02-04", 
  1.445326*^6, 7040., 6640.714, 58256., 67., 74.286, 17207.706, 83.817, 
  79.063, 693.582, 0.798, 0.884, 1.06, "", "", "", "", "", "", "", "", 
  55272., 9.50493*^6, 113.163, 0.658, 54265., 0.646, 0.122, 8.2, 
  "tests performed", "", "", "", "", "", "", "", "", "", 80.09, 8.3992953*^7, 
  49.831, 32.4, 5.44, 3.182, 19082.62, 0.2, 270.308, 9.59, 0.8, 21.1, "", 
  1.5, 76.68, 0.783}, {"IRN", "Asia", "Iran", "2021-02-05", 1.45238*^6, 
  7054., 6709.429, 58336., 80., 75.571, 17291.689, 83.983, 79.881, 694.534, 
  0.952, 0.9, 1.07, "", "", "", "", "", "", "", "", "", "", "", "", 54366., 
  0.647, 0.123, 8.1, "tests performed", "", "", "", "", "", "", "", "", "", 
  80.09, 8.3992953*^7, 49.831, 32.4, 5.44, 3.182, 19082.62, 0.2, 270.308, 
  9.59, 0.8, 21.1, "", 1.5, 76.68, 0.783}, {"IRN", "Asia", "Iran", 
  "2021-02-06", 1.45937*^6, 6990., 6805.571, 58412., 76., 74.714, 17374.91, 
  83.221, 81.026, 695.439, 0.905, 0.89, 1.08, "", "", "", "", "", "", "", "", 
  "", "", "", "", 54467., 0.648, 0.125, 8., "tests performed", "", "", "", 
  "", "", "", "", "", "", 80.09, 8.3992953*^7, 49.831, 32.4, 5.44, 3.182, 
  19082.62, 0.2, 270.308, 9.59, 0.8, 21.1, "", 1.5, 76.68, 0.783}, 
 {"IRN", "Asia", "Iran", "2021-02-07", 1.466435*^6, 7065., 6919.429, 58469., 
  57., 72.857, 17459.024, 84.114, 82.381, 696.118, 0.679, 0.867, 1.08, "", 
  "", "", "", "", "", "", "", "", 9.66726*^6, 115.096, "", 54567., 0.65, 
  0.127, 7.9, "tests performed", "", "", "", "", "", "", "", "", "", 80.09, 
  8.3992953*^7, 49.831, 32.4, 5.44, 3.182, 19082.62, 0.2, 270.308, 9.59, 0.8, 
  21.1, "", 1.5, 76.68, 0.783}, {"IRN", "Asia", "Iran", "2021-02-08", 
  1.473756*^6, 7321., 7022.857, 58536., 67., 71.143, 17546.186, 87.162, 
  83.612, 696.916, 0.798, 0.847, 1.08, "", "", "", "", "", "", "", "", "", 
  "", "", "", 54710., 0.651, 0.128, 7.8, "tests performed", 0., 0., "", "", 
  "", 0., 0., "", "", 80.09, 8.3992953*^7, 49.831, 32.4, 5.44, 3.182, 
  19082.62, 0.2, 270.308, 9.59, 0.8, 21.1, "", 1.5, 76.68, 0.783}, 
 {"IRN", "Asia", "Iran", "2021-02-09", 1.481396*^6, 7640., 7140., 58625., 
  89., 73.571, 17637.146, 90.96, 85.007, 697.975, 1.06, 0.876, 1.08, "", "", 
  "", "", "", "", "", "", "", 9.779202*^6, 116.429, "", 54891., 0.654, 0.13, 
  7.7, "tests performed", 3000., 3000., "", 3000., 3000., 0., 0., "", 36., 
  80.09, 8.3992953*^7, 49.831, 32.4, 5.44, 3.182, 19082.62, 0.2, 270.308, 
  9.59, 0.8, 21.1, "", 1.5, 76.68, 0.783}, {"IRN", "Asia", "Iran", 
  "2021-02-10", 1.488981*^6, 7585., 7242.143, 58686., 61., 71., 17727.451, 
  90.305, 86.223, 698.701, 0.726, 0.845, 1.07, "", "", "", "", "", "", "", 
  "", "", "", "", "", 54700., 0.651, 0.132, 7.6, "tests performed", "", "", 
  "", "", 1938., "", "", "", 23., 80.09, 8.3992953*^7, 49.831, 32.4, 5.44, 
  3.182, 19082.62, 0.2, 270.308, 9.59, 0.8, 21.1, "", 1.5, 76.68, 0.783}, 
 {"IRN", "Asia", "Iran", "2021-02-11", 1.496455*^6, 7474., 7304.143, 58751., 
  65., 70.714, 17816.435, 88.984, 86.961, 699.475, 0.774, 0.842, 1.05, "", 
  "", "", "", "", "", "", "", "", 9.885913*^6, 117.699, "", 54426., 0.648, 
  0.134, 7.5, "tests performed", "", "", "", "", 1583., "", "", "", 19., 
  80.09, 8.3992953*^7, 49.831, 32.4, 5.44, 3.182, 19082.62, 0.2, 270.308, 
  9.59, 0.8, 21.1, "", 1.5, 76.68, 0.783}, {"IRN", "Asia", "Iran", 
  "2021-02-12", 1.503753*^6, 7298., 7339., 58809., 58., 67.571, 17903.323, 
  86.888, 87.376, 700.166, 0.691, 0.804, 1.05, "", "", "", "", "", "", "", 
  "", "", "", "", "", 54456., 0.648, 0.135, 7.4, "tests performed", "", "", 
  "", "", 1406., "", "", "", 17., 80.09, 8.3992953*^7, 49.831, 32.4, 5.44, 
  3.182, 19082.62, 0.2, 270.308, 9.59, 0.8, 21.1, "", 1.5, 76.68, 0.783}, 
 {"IRN", "Asia", "Iran", "2021-02-13", 1.510873*^6, 7120., 7357.571, 58883., 
  74., 67.286, 17988.092, 84.769, 87.597, 701.047, 0.881, 0.801, 1.05, "", 
  "", "", "", "", "", "", "", "", "", "", "", 54486., 0.649, 0.135, 7.4, 
  "tests performed", "", "", "", "", 1300., "", "", "", 15., 80.09, 
  8.3992953*^7, 49.831, 32.4, 5.44, 3.182, 19082.62, 0.2, 270.308, 9.59, 0.8, 
  21.1, "", 1.5, 76.68, 0.783}, {"IRN", "Asia", "Iran", "2021-02-14", 
  1.518263*^6, 7390., 7404., 58945., 62., 68., 18076.076, 87.984, 88.15, 
  701.785, 0.738, 0.81, 1.06, "", "", "", "", "", "", "", "", "", 
  1.0048871*^7, 119.639, "", 54516., 0.649, 0.136, 7.4, "tests performed", 
  "", "", "", "", 1229., "", "", "", 15., 80.09, 8.3992953*^7, 49.831, 32.4, 
  5.44, 3.182, 19082.62, 0.2, 270.308, 9.59, 0.8, 21.1, "", 1.5, 76.68, 
  0.783}, {"IRN", "Asia", "Iran", "2021-02-15", 1.526023*^6, 7760., 7466.714, 
  59028., 83., 70.286, 18168.465, 92.389, 88.897, 702.773, 0.988, 0.837, 
  1.07, "", "", "", "", "", "", "", "", 56209., 1.010508*^7, 120.309, 0.669, 
  54550., 0.649, 0.137, 7.3, "tests performed", "", "", "", "", 1179., "", 
  "", "", 14., 80.09, 8.3992953*^7, 49.831, 32.4, 5.44, 3.182, 19082.62, 0.2, 
  270.308, 9.59, 0.8, 21.1, "", 1.5, 76.68, 0.783}, 
 {"IRN", "Asia", "Iran", "2021-02-16", 1.534034*^6, 8011., 7519.714, 59117., 
  89., 70.286, 18263.842, 95.377, 89.528, 703.833, 1.06, 0.837, 1.07, "", "", 
  "", "", "", "", "", "", "", "", "", "", 54619., 0.65, 0.138, 7.3, 
  "tests performed", "", "", "", "", 875., "", "", "", 10., 80.09, 
  8.3992953*^7, 49.831, 32.4, 5.44, 3.182, 19082.62, 0.2, 270.308, 9.59, 0.8, 
  21.1, "", 1.5, 76.68, 0.783}, {"IRN", "Asia", "Iran", "2021-02-17", 
  1.542076*^6, 8042., 7585., 59184., 67., 71.143, 18359.588, 95.746, 90.305, 
  704.631, 0.798, 0.847, 1.07, "", "", "", "", "", "", "", "", "", "", "", 
  "", 55062., 0.656, 0.138, 7.3, "tests performed", 10000., 10000., "", "", 
  875., 0.01, 0.01, "", 10., 80.09, 8.3992953*^7, 49.831, 32.4, 5.44, 3.182, 
  19082.62, 0.2, 270.308, 9.59, 0.8, 21.1, "", 1.5, 76.68, 0.783}, 
 {"IRN", "Asia", "Iran", "2021-02-18", 1.550142*^6, 8066., 7669.571, 59264., 
  80., 73.286, 18455.62, 96.032, 91.312, 705.583, 0.952, 0.873, 1.07, "", "", 
  "", "", "", "", "", "", "", "", "", "", 55504., 0.661, 0.138, 7.2, 
  "tests performed", "", "", "", "", 1294., "", "", "", 15., 80.09, 
  8.3992953*^7, 49.831, 32.4, 5.44, 3.182, 19082.62, 0.2, 270.308, 9.59, 0.8, 
  21.1, "", 1.5, 76.68, 0.783}, {"IRN", "Asia", "Iran", "2021-02-19", 
  1.558159*^6, 8017., 7772.286, 59341., 77., 76., 18551.068, 95.448, 92.535, 
  706.5, 0.917, 0.905, 1.07, "", "", "", "", "", "", "", "", "", 
  1.0330898*^7, 122.997, "", 55809., 0.664, 0.139, 7.2, "tests performed", 
  "", "", "", "", 1713., "", "", "", 20., 80.09, 8.3992953*^7, 49.831, 32.4, 
  5.44, 3.182, 19082.62, 0.2, 270.308, 9.59, 0.8, 21.1, "", 1.5, 76.68, 
  0.783}, {"IRN", "Asia", "Iran", "2021-02-20", 1.566081*^6, 7922., 7886.857, 
  59409., 68., 75.143, 18645.386, 94.317, 93.899, 707.309, 0.81, 0.895, 1.07, 
  "", "", "", "", "", "", "", "", "", "", "", "", 56178., 0.669, 0.14, 7.1, 
  "tests performed", "", "", "", "", 2131., "", "", "", 25., 80.09, 
  8.3992953*^7, 49.831, 32.4, 5.44, 3.182, 19082.62, 0.2, 270.308, 9.59, 0.8, 
  21.1, "", 1.5, 76.68, 0.783}, {"IRN", "Asia", "Iran", "2021-02-21", 
  1.574012*^6, 7931., 7964.143, 59483., 74., 76.857, 18739.81, 94.425, 
  94.819, 708.19, 0.881, 0.915, 1.07, "", "", "", "", "", "", "", "", "", 
  1.0444695*^7, 124.352, "", 56546., 0.673, 0.141, 7.1, "tests performed", 
  "", "", "", "", 2550., "", "", "", 30., 80.09, 8.3992953*^7, 49.831, 32.4, 
  5.44, 3.182, 19082.62, 0.2, 270.308, 9.59, 0.8, 21.1, "", 1.5, 76.68, 
  0.783}, {"IRN", "Asia", "Iran", "2021-02-22", 1.582275*^6, 8263., 8036., 
  59572., 89., 77.714, 18838.188, 98.377, 95.675, 709.25, 1.06, 0.925, 1.06, 
  "", "", "", "", "", "", "", "", "", "", "", "", 56688., 0.675, 0.142, 7.1, 
  "tests performed", "", "", "", "", 2969., "", "", "", 35., 80.09, 
  8.3992953*^7, 49.831, 32.4, 5.44, 3.182, 19082.62, 0.2, 270.308, 9.59, 0.8, 
  21.1, "", 1.5, 76.68, 0.783}, {"IRN", "Asia", "Iran", "2021-02-23", 
  1.590605*^6, 8330., 8081.571, 59663., 91., 78., 18937.363, 99.175, 96.217, 
  710.333, 1.083, 0.929, 1.04, "", "", "", "", "", "", "", "", "", 
  1.0559096*^7, 125.714, "", 56794., 0.676, 0.142, 7., "tests performed", "", 
  "", "", "", 3388., "", "", "", 40., 80.09, 8.3992953*^7, 49.831, 32.4, 
  5.44, 3.182, 19082.62, 0.2, 270.308, 9.59, 0.8, 21.1, "", 1.5, 76.68, 
  0.783}, {"IRN", "Asia", "Iran", "2021-02-24", 1.598875*^6, 8270., 8114.143, 
  59736., 73., 78.857, 19035.823, 98.461, 96.605, 711.203, 0.869, 0.939, 
  1.03, "", "", "", "", "", "", "", "", "", "", "", "", 57076., 0.68, 0.142, 
  7., "tests performed", "", "", "", "", 3806., "", "", "", 45., 80.09, 
  8.3992953*^7, 49.831, 32.4, 5.44, 3.182, 19082.62, 0.2, 270.308, 9.59, 0.8, 
  21.1, "", 1.5, 76.68, 0.783}, {"IRN", "Asia", "Iran", "2021-02-25", 
  1.607081*^6, 8206., 8134.143, 59830., 94., 80.857, 19133.522, 97.699, 
  96.843, 712.322, 1.119, 0.963, 1.03, "", "", "", "", "", "", "", "", "", 
  "", "", "", 57358., 0.683, 0.142, 7.1, "tests performed", "", "", "", "", 
  3806., "", "", "", 45., 80.09, 8.3992953*^7, 49.831, 32.4, 5.44, 3.182, 
  19082.62, 0.2, 270.308, 9.59, 0.8, 21.1, "", 1.5, 76.68, 0.783}, 
 {"IRN", "Asia", "Iran", "2021-02-26", 1.615184*^6, 8103., 8146.429, 59899., 
  69., 79.714, 19229.994, 96.472, 96.989, 713.143, 0.821, 0.949, 1.03, "", 
  "", "", "", "", "", "", "", "", 1.0734379*^7, 127.801, "", 57640., 0.686, 
  0.141, 7.1, "tests performed", "", "", "", "", 3806., "", "", "", 45., 
  80.09, 8.3992953*^7, 49.831, 32.4, 5.44, 3.182, 19082.62, 0.2, 270.308, 
  9.59, 0.8, 21.1, "", 1.5, 76.68, 0.783}, {"IRN", "Asia", "Iran", 
  "2021-02-27", 1.623159*^6, 7975., 8154., 59980., 81., 81.571, 19324.943, 
  94.948, 97.08, 714.108, 0.964, 0.971, 1.04, "", "", "", "", "", "", "", "", 
  "", "", "", "", 58024., 0.691, 0.141, 7.1, "tests performed", "", "", "", 
  "", 3806., "", "", "", 45., 80.09, 8.3992953*^7, 49.831, 32.4, 5.44, 3.182, 
  19082.62, 0.2, 270.308, 9.59, 0.8, 21.1, "", 1.5, 76.68, 0.783}, 
 {"IRN", "Asia", "Iran", "2021-02-28", 1.631169*^6, 8010., 8165.286, 60073., 
  93., 84.286, 19420.308, 95.365, 97.214, 715.215, 1.107, 1.003, 1.04, "", 
  "", "", "", "", "", "", "", "", "", "", "", 58408., 0.695, 0.14, 7.2, 
  "tests performed", "", "", "", "", 3806., "", "", "", 45., 80.09, 
  8.3992953*^7, 49.831, 32.4, 5.44, 3.182, 19082.62, 0.2, 270.308, 9.59, 0.8, 
  21.1, "", 1.5, 76.68, 0.783}, {"IRN", "Asia", "Iran", "2021-03-01", 
  1.639679*^6, 8510., 8200.571, 60181., 108., 87., 19521.626, 101.318, 
  97.634, 716.501, 1.286, 1.036, 1.04, "", "", "", "", "", "", "", "", "", 
  "", "", "", 58749., 0.699, 0.14, 7.2, "tests performed", "", "", "", "", 
  3806., "", "", "", 45., 80.09, 8.3992953*^7, 49.831, 32.4, 5.44, 3.182, 
  19082.62, 0.2, 270.308, 9.59, 0.8, 21.1, "", 1.5, 76.68, 0.783}, 
 {"IRN", "Asia", "Iran", "2021-03-02", 1.648174*^6, 8495., 8224.143, 60267., 
  86., 86.286, 19622.765, 101.139, 97.915, 717.524, 1.024, 1.027, 1.03, "", 
  "", "", "", "", "", "", "", "", "", "", "", 59090., 0.704, 0.139, 7.2, 
  "tests performed", "", "", "", "", 3806., "", "", "", 45., 80.09, 
  8.3992953*^7, 49.831, 32.4, 5.44, 3.182, 19082.62, 0.2, 270.308, 9.59, 0.8, 
  21.1, "", 1.5, 76.68, 0.783}, {"IRN", "Asia", "Iran", "2021-03-03", 
  1.656699*^6, 8525., 8260.571, 60353., 86., 88.143, 19724.262, 101.497, 
  98.348, 718.548, 1.024, 1.049, 1.02, "", "", "", "", "", "", "", "", "", 
  1.103231*^7, 131.348, "", 59255., 0.705, 0.139, 7.2, "tests performed", "", 
  "", "", "", 3806., "", "", "", 45., 80.09, 8.3992953*^7, 49.831, 32.4, 
  5.44, 3.182, 19082.62, 0.2, 270.308, 9.59, 0.8, 21.1, "", 1.5, 76.68, 
  0.783}, {"IRN", "Asia", "Iran", "2021-03-04", 1.665103*^6, 8404., 8288.857, 
  60431., 78., 85.857, 19824.318, 100.056, 98.685, 719.477, 0.929, 1.022, 
  1.02, "", "", "", "", "", "", "", "", "", "", "", "", 59509., 0.708, 0.139, 
  7.2, "tests performed", "", "", "", "", 3806., "", "", "", 45., 80.09, 
  8.3992953*^7, 49.831, 32.4, 5.44, 3.182, 19082.62, 0.2, 270.308, 9.59, 0.8, 
  21.1, "", 1.5, 76.68, 0.783}, {"IRN", "Asia", "Iran", "2021-03-05", 
  1.67347*^6, 8367., 8326.571, 60512., 81., 87.571, 19923.933, 99.615, 
  99.134, 720.441, 0.964, 1.043, 1.03, "", "", "", "", "", "", "", "", "", 
  "", "", "", 59763., 0.712, 0.139, 7.2, "tests performed", "", "", "", "", 
  3806., "", "", "", 45., 80.09, 8.3992953*^7, 49.831, 32.4, 5.44, 3.182, 
  19082.62, 0.2, 270.308, 9.59, 0.8, 21.1, "", 1.5, 76.68, 0.783}, 
 {"IRN", "Asia", "Iran", "2021-03-06", 1.681682*^6, 8212., 8360.429, 60594., 
  82., 87.714, 20021.703, 97.77, 99.537, 721.418, 0.976, 1.044, 1.03, "", "", 
  "", "", "", "", "", "", "", 1.1212921*^7, 133.498, "", 59851., 0.713, 0.14, 
  7.2, "tests performed", "", "", "", "", 3806., "", "", "", 45., 80.09, 
  8.3992953*^7, 49.831, 32.4, 5.44, 3.182, 19082.62, 0.2, 270.308, 9.59, 0.8, 
  21.1, "", 1.5, 76.68, 0.783}, {"IRN", "Asia", "Iran", "2021-03-07", 
  1.689692*^6, 8010., 8360.429, 60687., 93., 87.714, 20117.069, 95.365, 
  99.537, 722.525, 1.107, 1.044, 1.02, "", "", "", "", "", "", "", "", "", 
  "", "", "", 60350., 0.719, 0.139, 7.2, "tests performed", "", "", "", "", 
  3806., "", "", "", 45., 80.09, 8.3992953*^7, 49.831, 32.4, 5.44, 3.182, 
  19082.62, 0.2, 270.308, 9.59, 0.8, 21.1, "", 1.5, 76.68, 0.783}, 
 {"IRN", "Asia", "Iran", "2021-03-08", 1.698005*^6, 8313., 8332.286, 60786., 
  99., 86.429, 20216.041, 98.973, 99.202, 723.704, 1.179, 1.029, 1.01, "", 
  "", "", "", "", "", "", "", "", "", "", "", 60849., 0.724, 0.137, 7.3, 
  "tests performed", "", "", "", "", 3806., "", "", "", 45., 80.09, 
  8.3992953*^7, 49.831, 32.4, 5.44, 3.182, 19082.62, 0.2, 270.308, 9.59, 0.8, 
  21.1, "", 1.5, 76.68, 0.783}, {"IRN", "Asia", "Iran", "2021-03-09", 
  1.706559*^6, 8554., 8340.714, 60867., 81., 85.714, 20317.883, 101.842, 
  99.303, 724.668, 0.964, 1.02, 1., "", "", "", "", "", "", "", "", "", 
  1.1402162*^7, 135.751, "", 61348., 0.73, 0.136, 7.4, "tests performed", "", 
  "", "", "", 3806., "", "", "", 45., 80.09, 8.3992953*^7, 49.831, 32.4, 
  5.44, 3.182, 19082.62, 0.2, 270.308, 9.59, 0.8, 21.1, "", 1.5, 76.68, 
  0.783}, {"IRN", "Asia", "Iran", "2021-03-10", 1.715162*^6, 8603., 8351.857, 
  60928., 61., 82.143, 20420.308, 102.425, 99.435, 725.394, 0.726, 0.978, 1., 
  "", "", "", "", "", "", "", "", "", "", "", "", 61864., 0.737, 0.135, 7.4, 
  "tests performed", "", "", "", "", 3806., "", "", "", 45., 80.09, 
  8.3992953*^7, 49.831, 32.4, 5.44, 3.182, 19082.62, 0.2, 270.308, 9.59, 0.8, 
  21.1, "", 1.5, 76.68, 0.783}, {"IRN", "Asia", "Iran", "2021-03-11", 
  1.72347*^6, 8308., 8338.143, 61016., 88., 83.571, 20519.221, 98.913, 
  99.272, 726.442, 1.048, 0.995, 0.99, "", "", "", "", "", "", "", "", "", 
  "", "", "", 62291., 0.742, 0.134, 7.5, "tests performed", "", "", "", "", 
  3806., "", "", "", 45., 80.09, 8.3992953*^7, 49.831, 32.4, 5.44, 3.182, 
  19082.62, 0.2, 270.308, 9.59, 0.8, 21.1, "", 1.5, 76.68, 0.783}, 
 {"IRN", "Asia", "Iran", "2021-03-12", 1.731558*^6, 8088., 8298.286, 61069., 
  53., 79.571, 20615.515, 96.294, 98.797, 727.073, 0.631, 0.947, 0.99, "", 
  "", "", "", "", "", "", "", "", "", "", "", 62719., 0.747, 0.132, 7.6, 
  "tests performed", "", "", "", "", 3806., "", "", "", 45., 80.09, 
  8.3992953*^7, 49.831, 32.4, 5.44, 3.182, 19082.62, 0.2, 270.308, 9.59, 0.8, 
  21.1, "", 1.5, 76.68, 0.783}, {"IRN", "Asia", "Iran", "2021-03-13", 
  1.73936*^6, 7802., 8239.714, 61142., 73., 78.286, 20708.404, 92.889, 98.1, 
  727.942, 0.869, 0.932, 0.98, "", "", "", "", "", "", "", "", "", "", "", 
  "", 63146., 0.752, 0.13, 7.7, "tests performed", "", "", "", "", 3806., "", 
  "", "", 45., 80.09, 8.3992953*^7, 49.831, 32.4, 5.44, 3.182, 19082.62, 0.2, 
  270.308, 9.59, 0.8, 21.1, "", 1.5, 76.68, 0.783}, 
 {"IRN", "Asia", "Iran", "2021-03-14", 1.746953*^6, 7593., 8180.143, 61230., 
  88., 77.571, 20798.804, 90.4, 97.391, 728.99, 1.048, 0.924, 0.98, "", "", 
  "", "", "", "", "", "", "", "", "", "", 63162., 0.752, 0.13, 7.7, 
  "tests performed", "", "", "", "", 3806., "", "", "", 45., 80.09, 
  8.3992953*^7, 49.831, 32.4, 5.44, 3.182, 19082.62, 0.2, 270.308, 9.59, 0.8, 
  21.1, "", 1.5, 76.68, 0.783}, {"IRN", "Asia", "Iran", "2021-03-15", 
  1.754933*^6, 7980., 8132.571, 61330., 100., 77.714, 20893.812, 95.008, 
  96.824, 730.18, 1.191, 0.925, 0.97, "", "", "", "", "", "", "", "", "", "", 
  "", "", 63179., 0.752, 0.129, 7.8, "tests performed", "", "", "", "", 
  3806., "", "", "", 45., 80.09, 8.3992953*^7, 49.831, 32.4, 5.44, 3.182, 
  19082.62, 0.2, 270.308, 9.59, 0.8, 21.1, "", 1.5, 76.68, 0.783}, 
 {"IRN", "Asia", "Iran", "2021-03-16", 1.763313*^6, 8380., 8107.714, 61427., 
  97., 80., 20993.583, 99.77, 96.529, 731.335, 1.155, 0.952, 0.96, "", "", 
  "", "", "", "", "", "", "", 1.1844528*^7, 141.018, "", 63195., 0.752, 
  0.128, 7.8, "tests performed", "", "", "", "", 3806., "", "", "", 45., 
  80.09, 8.3992953*^7, 49.831, 32.4, 5.44, 3.182, 19082.62, 0.2, 270.308, 
  9.59, 0.8, 21.1, "", 1.5, 76.68, 0.783}, {"IRN", "Asia", "Iran", 
  "2021-03-17", 1.771115*^6, 7802., 7993.286, 61492., 65., 80.571, 21086.471, 
  92.889, 95.166, 732.109, 0.774, 0.959, 0.94, "", "", "", "", "", "", "", 
  "", "", "", "", "", 63329., 0.754, 0.126, 7.9, "tests performed", "", "", 
  "", "", 3806., "", "", "", 45., 80.09, 8.3992953*^7, 49.831, 32.4, 5.44, 
  3.182, 19082.62, 0.2, 270.308, 9.59, 0.8, 21.1, "", 1.5, 76.68, 0.783}, 
 {"IRN", "Asia", "Iran", "2021-03-18", 1.778645*^6, 7530., 7882.143, 61581., 
  89., 80.714, 21176.122, 89.65, 93.843, 733.169, 1.06, 0.961, 0.94, "", "", 
  "", "", "", "", "", "", "", "", "", "", 63463., 0.756, 0.124, 8.1, 
  "tests performed", "", "", "", "", 3806., "", "", "", 45., 80.09, 
  8.3992953*^7, 49.831, 32.4, 5.44, 3.182, 19082.62, 0.2, 270.308, 9.59, 0.8, 
  21.1, "", 1.5, 76.68, 0.783}, {"IRN", "Asia", "Iran", "2021-03-19", 
  1.786265*^6, 7620., 7815.286, 61649., 68., 82.857, 21266.844, 90.722, 
  93.047, 733.978, 0.81, 0.986, 0.96, "", "", "", "", "", "", "", "", "", "", 
  "", "", 63597., 0.757, 0.123, 8.1, "tests performed", 124193., 124193., "", 
  "", 3806., 0.15, 0.15, "", 45., 80.09, 8.3992953*^7, 49.831, 32.4, 5.44, 
  3.182, 19082.62, 0.2, 270.308, 9.59, 0.8, 21.1, "", 1.5, 76.68, 0.783}, 
 {"IRN", "Asia", "Iran", "2021-03-20", 1.793805*^6, 7540., 7777.857, 61724., 
  75., 83.143, 21356.613, 89.769, 92.601, 734.871, 0.893, 0.99, 0.97, "", "", 
  "", "", "", "", "", "", "", "", "", "", 63732., 0.759, 0.122, 8.2, 
  "tests performed", "", "", "", "", 6757., "", "", "", 80., 80.09, 
  8.3992953*^7, 49.831, 32.4, 5.44, 3.182, 19082.62, 0.2, 270.308, 9.59, 0.8, 
  21.1, "", 1.5, 76.68, 0.783}, {"IRN", "Asia", "Iran", "2021-03-21", 
  1.801065*^6, 7260., 7730.286, 61797., 73., 81., 21443.049, 86.436, 92.035, 
  735.74, 0.869, 0.964, 0.96, "", "", "", "", "", "", "", "", "", "", "", "", 
  63866., 0.76, 0.121, 8.3, "tests performed", "", "", "", "", 9708., "", "", 
  "", 116., 80.09, 8.3992953*^7, 49.831, 32.4, 5.44, 3.182, 19082.62, 0.2, 
  270.308, 9.59, 0.8, 21.1, "", 1.5, 76.68, 0.783}, 
 {"IRN", "Asia", "Iran", "2021-03-22", 1.808422*^6, 7357., 7641.286, 61877., 
  80., 78.143, 21530.64, 87.591, 90.975, 736.693, 0.952, 0.93, 0.95, "", "", 
  "", "", "", "", "", "", "", "", "", "", 64000., 0.762, 0.119, 8.4, 
  "tests performed", "", "", "", "", 12659., "", "", "", 151., 80.09, 
  8.3992953*^7, 49.831, 32.4, 5.44, 3.182, 19082.62, 0.2, 270.308, 9.59, 0.8, 
  21.1, "", 1.5, 76.68, 0.783}, {"IRN", "Asia", "Iran", "2021-03-23", 
  1.815712*^6, 7290., 7485.571, 61951., 74., 74.857, 21617.433, 86.793, 
  89.121, 737.574, 0.881, 0.891, 0.93, "", "", "", "", "", "", "", "", "", 
  "", "", "", 64134., 0.764, 0.117, 8.6, "tests performed", "", "", "", "", 
  15610., "", "", "", 186., 81.48, 8.3992953*^7, 49.831, 32.4, 5.44, 3.182, 
  19082.62, 0.2, 270.308, 9.59, 0.8, 21.1, "", 1.5, 76.68, 0.783}, 
 {"IRN", "Asia", "Iran", "2021-03-24", 1.823317*^6, 7605., 7457.429, 62045., 
  94., 79., 21707.976, 90.543, 88.786, 738.693, 1.119, 0.941, 0.96, "", "", 
  "", "", "", "", "", "", "", "", "", "", 64134., 0.764, 0.116, 8.6, 
  "tests performed", "", "", "", "", 18560., "", "", "", 221., 81.48, 
  8.3992953*^7, 49.831, 32.4, 5.44, 3.182, 19082.62, 0.2, 270.308, 9.59, 0.8, 
  21.1, "", 1.5, 76.68, 0.783}, {"IRN", "Asia", "Iran", "2021-03-25", 
  1.830823*^6, 7506., 7454., 62142., 97., 80.143, 21797.341, 89.365, 88.746, 
  739.848, 1.155, 0.954, 0.99, "", "", "", "", "", "", "", "", "", "", "", 
  "", 64134., 0.764, 0.116, 8.6, "tests performed", "", "", "", "", 21511., 
  "", "", "", 256., 81.48, 8.3992953*^7, 49.831, 32.4, 5.44, 3.182, 19082.62, 
  0.2, 270.308, 9.59, 0.8, 21.1, "", 1.5, 76.68, 0.783}, 
 {"IRN", "Asia", "Iran", "2021-03-26", 1.838803*^6, 7980., 7505.429, 62223., 
  81., 82., 21892.349, 95.008, 89.358, 740.812, 0.964, 0.976, 1.05, "", "", 
  "", "", "", "", "", "", "", "", "", "", 64134., 0.764, 0.117, 8.5, 
  "tests performed", "", "", "", "", 24462., "", "", "", 291., 81.48, 
  8.3992953*^7, 49.831, 32.4, 5.44, 3.182, 19082.62, 0.2, 270.308, 9.59, 0.8, 
  21.1, "", 1.5, 76.68, 0.783}, {"IRN", "Asia", "Iran", "2021-03-27", 
  1.846923*^6, 8120., 7588.286, 62308., 85., 83.429, 21989.023, 96.675, 
  90.344, 741.824, 1.012, 0.993, 1.11, "", "", "", "", "", "", "", "", "", 
  1.255*^7, 149.417, "", 64134., 0.764, 0.118, 8.5, "tests performed", 
  319890., "", "", "", 24462., 0.38, "", "", 291., 81.48, 8.3992953*^7, 
  49.831, 32.4, 5.44, 3.182, 19082.62, 0.2, 270.308, 9.59, 0.8, 21.1, "", 
  1.5, 76.68, 0.783}, {"IRN", "Asia", "Iran", "2021-03-28", 1.855674*^6, 
  8751., 7801.286, 62397., 89., 85.714, 22093.211, 104.187, 92.88, 742.884, 
  1.06, 1.02, 1.16, "", "", "", "", "", "", "", "", 68420., 1.261842*^7, 
  150.232, 0.815, 64746., 0.771, 0.12, 8.3, "tests performed", "", "", "", 
  "", 22100., "", "", "", 263., 81.48, 8.3992953*^7, 49.831, 32.4, 5.44, 
  3.182, 19082.62, 0.2, 270.308, 9.59, 0.8, 21.1, "", 1.5, 76.68, 0.783}, 
 {"IRN", "Asia", "Iran", "2021-03-29", 1.864984*^6, 9310., 8080.286, 62478., 
  81., 85.857, 22204.053, 110.843, 96.202, 743.848, 0.964, 1.022, 1.18, "", 
  "", "", "", "", "", "", "", 64548., 1.2682968*^7, 151., 0.768, 64805., 
  0.772, 0.125, 8., "tests performed", "", "", "", "", 19739., "", "", "", 
  235., 81.48, 8.3992953*^7, 49.831, 32.4, 5.44, 3.182, 19082.62, 0.2, 
  270.308, 9.59, 0.8, 21.1, "", 1.5, 76.68, 0.783}, 
 {"IRN", "Asia", "Iran", "2021-03-30", 1.875234*^6, 10250., 8503.143, 62569., 
  91., 88.286, 22326.087, 122.034, 101.236, 744.932, 1.083, 1.051, 1.2, "", 
  "", "", "", "", "", "", "", 68429., 1.2751397*^7, 151.815, 0.815, 65419., 
  0.779, 0.13, 7.7, "tests performed", "", "", "", "", 17377., "", "", "", 
  207., 81.48, 8.3992953*^7, 49.831, 32.4, 5.44, 3.182, 19082.62, 0.2, 
  270.308, 9.59, 0.8, 21.1, "", 1.5, 76.68, 0.783}, 
 {"IRN", "Asia", "Iran", "2021-03-31", 1.885564*^6, 10330., 8892.429, 62665., 
  96., 88.571, 22449.074, 122.987, 105.871, 746.074, 1.143, 1.055, 1.22, "", 
  "", "", "", "", "", "", "", 70450., 1.2821847*^7, 152.654, 0.839, 66321., 
  0.79, 0.134, 7.5, "tests performed", "", "", "", "", 15016., "", "", "", 
  179., 81.48, 8.3992953*^7, 49.831, 32.4, 5.44, 3.182, 19082.62, 0.2, 
  270.308, 9.59, 0.8, 21.1, "", 1.5, 76.68, 0.783}, 
 {"IRN", "Asia", "Iran", "2021-04-01", 1.897314*^6, 11750., 9498.714, 62759., 
  94., 88.143, 22588.966, 139.893, 113.089, 747.194, 1.119, 1.049, 1.26, "", 
  "", "", "", "", "", "", "", 71470., 1.2893317*^7, 153.505, 0.851, 67369., 
  0.802, 0.141, 7.1, "tests performed", "", "", "", "", 12654., "", "", "", 
  151., 81.48, 8.3992953*^7, 49.831, 32.4, 5.44, 3.182, 19082.62, 0.2, 
  270.308, 9.59, 0.8, 21.1, "", 1.5, 76.68, 0.783}, 
 {"IRN", "Asia", "Iran", "2021-04-02", 1.908974*^6, 11660., 10024.429, 
  62876., 117., 93.286, 22727.788, 138.821, 119.348, 748.587, 1.393, 1.111, 
  1.29, "", "", "", "", "", "", "", "", 70461., 1.2963778*^7, 154.344, 0.839, 
  68273., 0.813, 0.147, 6.8, "tests performed", "", "", "", "", 10292., "", 
  "", "", 123., 81.48, 8.3992953*^7, 49.831, 32.4, 5.44, 3.182, 19082.62, 
  0.2, 270.308, 9.59, 0.8, 21.1, "", 1.5, 76.68, 0.783}, 
 {"IRN", "Asia", "Iran", "2021-04-03", 1.920394*^6, 11420., 10495.857, 
  62999., 123., 98.714, 22863.751, 135.964, 124.961, 750.051, 1.464, 1.175, 
  1.32, "", "", "", "", "", "", "", "", 74931., 1.3038709*^7, 155.236, 0.892, 
  69816., 0.831, 0.15, 6.7, "tests performed", "", "", "", "", 7931., "", "", 
  "", 94., 81.48, 8.3992953*^7, 49.831, 32.4, 5.44, 3.182, 19082.62, 0.2, 
  270.308, 9.59, 0.8, 21.1, "", 1.5, 76.68, 0.783}, 
 {"IRN", "Asia", "Iran", "2021-04-04", 1.932074*^6, 11680., 10914.286, 
  63160., 161., 109., 23002.811, 139.059, 129.943, 751.968, 1.917, 1.298, 
  1.35, "", "", "", "", "", "", "", "", 72409., 1.3111118*^7, 156.098, 0.862, 
  70385., 0.838, 0.155, 6.4, "tests performed", "", "", "", "", 7931., "", 
  "", "", 94., 81.48, 8.3992953*^7, 49.831, 32.4, 5.44, 3.182, 19082.62, 0.2, 
  270.308, 9.59, 0.8, 21.1, "", 1.5, 76.68, 0.783}, 
 {"IRN", "Asia", "Iran", "2021-04-05", 1.945964*^6, 13890., 11568.571, 
  63332., 172., 122., 23168.182, 165.371, 137.733, 754.016, 2.048, 1.453, 
  1.42, "", "", "", "", "", "", "", "", 72591., 1.3183709*^7, 156.962, 0.864, 
  71534., 0.852, 0.162, 6.2, "tests performed", "", "", "", "", 7931., "", 
  "", "", 94., 81.48, 8.3992953*^7, 49.831, 32.4, 5.44, 3.182, 19082.62, 0.2, 
  270.308, 9.59, 0.8, 21.1, "", 1.5, 76.68, 0.783}, 
 {"IRN", "Asia", "Iran", "2021-04-06", 1.963394*^6, 17430., 12594.286, 
  63506., 174., 133.857, 23375.699, 207.517, 149.945, 756.087, 2.072, 1.594, 
  1.53, "", "", "", "", "", "", "", "", "", "", "", "", 72296., 0.861, 0.174, 
  5.7, "tests performed", "", "", "", "", 7931., "", "", "", 94., 81.48, 
  8.3992953*^7, 49.831, 32.4, 5.44, 3.182, 19082.62, 0.2, 270.308, 9.59, 0.8, 
  21.1, "", 1.5, 76.68, 0.783}, {"IRN", "Asia", "Iran", "2021-04-07", 
  1.984348*^6, 20954., 14112., 63699., 193., 147.714, 23625.172, 249.473, 
  168.014, 758.385, 2.298, 1.759, 1.61, "", "", "", "", "", "", "", "", "", 
  1.3331229*^7, 158.718, "", 72769., 0.866, 0.194, 5.2, "tests performed", 
  "", "", "", "", 7931., "", "", "", 94., 81.48, 8.3992953*^7, 49.831, 32.4, 
  5.44, 3.182, 19082.62, 0.2, 270.308, 9.59, 0.8, 21.1, "", 1.5, 76.68, 
  0.783}, {"IRN", "Asia", "Iran", "2021-04-08", 2.006934*^6, 22586., 15660., 
  63884., 185., 160.714, 23894.076, 268.904, 186.444, 760.588, 2.203, 1.913, 
  1.61, "", "", "", "", "", "", "", "", "", "", "", "", 75484., 0.899, 0.207, 
  4.8, "tests performed", "", "", "", "", 7931., "", "", "", 94., 81.48, 
  8.3992953*^7, 49.831, 32.4, 5.44, 3.182, 19082.62, 0.2, 270.308, 9.59, 0.8, 
  21.1, "", 1.5, 76.68, 0.783}, {"IRN", "Asia", "Iran", "2021-04-09", 
  2.029412*^6, 22478., 17205.429, 64039., 155., 166.143, 24161.694, 267.618, 
  204.844, 762.433, 1.845, 1.978, 1.55, "", "", "", "", "", "", "", "", "", 
  "", "", "", 78344., 0.933, 0.22, 4.6, "tests performed", "", "", "", "", 
  7931., "", "", "", 94., 81.48, 8.3992953*^7, 49.831, 32.4, 5.44, 3.182, 
  19082.62, 0.2, 270.308, 9.59, 0.8, 21.1, "", 1.5, 76.68, 0.783}, 
 {"IRN", "Asia", "Iran", "2021-04-10", 2.049078*^6, 19666., 18383.429, 
  64232., 193., 176.143, 24395.832, 234.139, 218.869, 764.731, 2.298, 2.097, 
  1.46, "", "", "", "", "", "", "", "", "", "", "", "", 80565., 0.959, 0.228, 
  4.4, "tests performed", "", "", "", "", 7931., "", "", "", 94., 81.48, 
  8.3992953*^7, 49.831, 32.4, 5.44, 3.182, 19082.62, 0.2, 270.308, 9.59, 0.8, 
  21.1, "", 1.5, 76.68, 0.783}, {"IRN", "Asia", "Iran", "2021-04-11", 
  2.070141*^6, 21063., 19723.857, 64490., 258., 190., 24646.603, 250.771, 
  234.828, 767.803, 3.072, 2.262, 1.41, "", "", "", "", "", "", "", "", "", 
  "", "", "", 83146., 0.99, 0.237, 4.2, "tests performed", "", "", "", "", 
  7931., "", "", "", 94., 81.48, 8.3992953*^7, 49.831, 32.4, 5.44, 3.182, 
  19082.62, 0.2, 270.308, 9.59, 0.8, 21.1, "", 1.5, 76.68, 0.783}, 
 {"IRN", "Asia", "Iran", "2021-04-12", 2.093452*^6, 23311., 21069.714, 
  64764., 274., 204.571, 24924.139, 277.535, 250.851, 771.065, 3.262, 2.436, 
  1.36, "", "", "", "", "", "", "", "", "", "", "", "", 85701., 1.02, 0.246, 
  4.1, "tests performed", "", "", "", "", 7931., "", "", "", 94., 81.48, 
  8.3992953*^7, 49.831, 32.4, 5.44, 3.182, 19082.62, 0.2, 270.308, 9.59, 0.8, 
  21.1, "", 1.5, 76.68, 0.783}, {"IRN", "Asia", "Iran", "2021-04-13", 
  2.118212*^6, 24760., 22116.857, 65055., 291., 221.286, 25218.925, 294.787, 
  263.318, 774.529, 3.465, 2.635, 1.32, "", "", "", "", "", "", "", "", "", 
  "", "", "", 88089., 1.049, 0.251, 4., "tests performed", "", "", "", "", 
  7931., "", "", "", 94., 81.48, 8.3992953*^7, 49.831, 32.4, 5.44, 3.182, 
  19082.62, 0.2, 270.308, 9.59, 0.8, 21.1, "", 1.5, 76.68, 0.783}, 
 {"IRN", "Asia", "Iran", "2021-04-14", 2.143794*^6, 25582., 22778., 65359., 
  304., 237.143, 25523.498, 304.573, 271.189, 778.149, 3.619, 2.823, 1.28, 
  "", "", "", "", "", "", "", "", "", 1.396457*^7, 166.259, "", 90477., 
  1.077, 0.252, 4., "tests performed", 462642., 361951., 100691., "", 7931., 
  0.55, 0.43, 0.12, 94., 81.48, 8.3992953*^7, 49.831, 32.4, 5.44, 3.182, 
  19082.62, 0.2, 270.308, 9.59, 0.8, 21.1, "", 1.5, 76.68, 0.783}, 
 {"IRN", "Asia", "Iran", "2021-04-15", 2.168872*^6, 25078., 23134., 65680., 
  321., 256.571, 25822.071, 298.573, 275.428, 781.97, 3.822, 3.055, 1.25, "", 
  "", "", "", "", "", "", "", "", "", "", "", 92991., 1.107, 0.249, 4., 
  "tests performed", "", "", "", "", 9297., "", "", "", 111., 81.48, 
  8.3992953*^7, 49.831, 32.4, 5.44, 3.182, 19082.62, 0.2, 270.308, 9.59, 0.8, 
  21.1, "", 1.5, 76.68, 0.783}, {"IRN", "Asia", "Iran", "2021-04-16", 
  2.194133*^6, 25261., 23531.571, 66008., 328., 281.286, 26122.822, 300.751, 
  280.161, 785.875, 3.905, 3.349, 1.21, "", "", "", "", "", "", "", "", "", 
  "", "", "", 95505., 1.137, 0.246, 4.1, "tests performed", "", "", "", "", 
  10664., "", "", "", 127., 81.48, 8.3992953*^7, 49.831, 32.4, 5.44, 3.182, 
  19082.62, 0.2, 270.308, 9.59, 0.8, 21.1, "", 1.5, 76.68, 0.783}, 
 {"IRN", "Asia", "Iran", "2021-04-17", 2.215445*^6, 21312., 23766.714, 
  66327., 319., 299.286, 26376.558, 253.736, 282.961, 789.673, 3.798, 3.563, 
  1.17, "", "", "", "", "", "", "", "", "", "", "", "", 98018., 1.167, 0.242, 
  4.1, "tests performed", "", "", "", "", 12031., "", "", "", 143., 81.48, 
  8.3992953*^7, 49.831, 32.4, 5.44, 3.182, 19082.62, 0.2, 270.308, 9.59, 0.8, 
  21.1, "", 1.5, 76.68, 0.783}, {"IRN", "Asia", "Iran", "2021-04-18", 
  2.237089*^6, 21644., 23849.714, 66732., 405., 320.286, 26634.246, 257.688, 
  283.949, 794.495, 4.822, 3.813, 1.13, "", "", "", "", "", "", "", "", "", 
  "", "", "", 100532., 1.197, 0.237, 4.2, "tests performed", "", "", "", "", 
  13398., "", "", "", 160., 81.48, 8.3992953*^7, 49.831, 32.4, 5.44, 3.182, 
  19082.62, 0.2, 270.308, 9.59, 0.8, 21.1, "", 1.5, 76.68, 0.783}, 
 {"IRN", "Asia", "Iran", "2021-04-19", 2.261435*^6, 24346., 23997.571, 
  67130., 398., 338., 26924.104, 289.858, 285.709, 799.234, 4.738, 4.024, 
  1.1, "", "", "", "", "", "", "", "", "", "", "", "", 103046., 1.227, 0.233, 
  4.3, "tests performed", 550131., 416084., 134047., "", 14764., 0.65, 0.5, 
  0.16, 176., 81.48, 8.3992953*^7, 49.831, 32.4, 5.44, 3.182, 19082.62, 0.2, 
  270.308, 9.59, 0.8, 21.1, "", 1.5, 76.68, 0.783}, 
 {"IRN", "Asia", "Iran", "2021-04-20", 2.286927*^6, 25492., 24102.143, 
  67525., 395., 352.857, 27227.606, 303.502, 286.954, 803.936, 4.703, 4.201, 
  1.08, "", "", "", "", "", "", "", "", "", 1.461301*^7, 173.979, "", 
  105560., 1.257, 0.228, 4.4, "tests performed", 621822., 480646., 141176., 
  71691., 23873., 0.74, 0.57, 0.17, 284., 81.48, 8.3992953*^7, 49.831, 32.4, 
  5.44, 3.182, 19082.62, 0.2, 270.308, 9.59, 0.8, 21.1, "", 1.5, 76.68, 
  0.783}, {"IRN", "Asia", "Iran", "2021-04-21", 2.311813*^6, 24886., 
  24002.714, 67913., 388., 364.857, 27523.892, 296.287, 285.771, 808.556, 
  4.619, 4.344, 1.05, "", "", "", "", "", "", "", "", "", "", "", "", 
  109858., 1.308, 0.218, 4.6, "tests performed", "", "", "", "", 25981., "", 
  "", "", 309., 81.48, 8.3992953*^7, 49.831, 32.4, 5.44, 3.182, 19082.62, 
  0.2, 270.308, 9.59, 0.8, 21.1, "", 1.5, 76.68, 0.783}, 
 {"IRN", "Asia", "Iran", "2021-04-22", 2.335905*^6, 24092., 23861.857, 
  68366., 453., 383.714, 27810.726, 286.834, 284.094, 813.949, 5.393, 4.568, 
  1.03, "", "", "", "", "", "", "", "", "", 1.485414*^7, 176.85, "", 111642., 
  1.329, 0.214, 4.7, "tests performed", 667202., 518904., 148298., "", 
  26723., 0.79, 0.62, 0.18, 318., 81.48, 8.3992953*^7, 49.831, 32.4, 5.44, 
  3.182, 19082.62, 0.2, 270.308, 9.59, 0.8, 21.1, "", 1.5, 76.68, 0.783}, 
 {"IRN", "Asia", "Iran", "2021-04-23", 2.358809*^6, 22904., 23525.143, 
  68746., 380., 391.143, 28083.416, 272.69, 280.085, 818.473, 4.524, 4.657, 
  1., "", "", "", "", "", "", "", "", "", "", "", "", 112615., 1.341, 0.209, 
  4.8, "tests performed", "", "", "", "", 30689., "", "", "", 365., 81.48, 
  8.3992953*^7, 49.831, 32.4, 5.44, 3.182, 19082.62, 0.2, 270.308, 9.59, 0.8, 
  21.1, "", 1.5, 76.68, 0.783}, {"IRN", "Asia", "Iran", "2021-04-24", 
  2.377039*^6, 18230., 23084.857, 69120., 374., 399., 28300.458, 217.042, 
  274.843, 822.926, 4.453, 4.75, 0.97, "", "", "", "", "", "", "", "", "", 
  "", "", "", 113587., 1.352, 0.203, 4.9, "tests performed", "", "", "", "", 
  34655., "", "", "", 413., 81.48, 8.3992953*^7, 49.831, 32.4, 5.44, 3.182, 
  19082.62, 0.2, 270.308, 9.59, 0.8, 21.1, "", 1.5, 76.68, 0.783}, 
 {"IRN", "Asia", "Iran", "2021-04-25", 2.396204*^6, 19165., 22730.714, 
  69574., 454., 406., 28528.631, 228.174, 270.626, 828.331, 5.405, 4.834, 
  0.95, "", "", "", "", "", "", "", "", "", "", "", "", 114559., 1.364, 
  0.198, 5., "tests performed", "", "", "", "", 38621., "", "", "", 460., 
  81.48, 8.3992953*^7, 49.831, 32.4, 5.44, 3.182, 19082.62, 0.2, 270.308, 
  9.59, 0.8, 21.1, "", 1.5, 76.68, 0.783}, {"IRN", "Asia", "Iran", 
  "2021-04-26", 2.41723*^6, 21026., 22256.429, 70070., 496., 420., 28778.962, 
  250.331, 264.98, 834.237, 5.905, 5., 0.92, "", "", "", "", "", "", "", "", 
  "", 1.5313657*^7, 182.321, "", 115531., 1.375, 0.193, 5.2, 
  "tests performed", "", "", "", "", 42587., "", "", "", 507., 81.48, 
  8.3992953*^7, 49.831, 32.4, 5.44, 3.182, 19082.62, 0.2, 270.308, 9.59, 0.8, 
  21.1, "", 1.5, 76.68, 0.783}, {"IRN", "Asia", "Iran", "2021-04-27", 
  2.438193*^6, 20963., 21609.429, 70532., 462., 429.571, 29028.542, 249.58, 
  257.277, 839.737, 5.5, 5.114, 0.91, "", "", "", "", "", "", "", "", 
  121490., 1.5435147*^7, 183.767, 1.446, 117448., 1.398, 0.184, 5.4, 
  "tests performed", "", "", "", "", 38810., "", "", "", 462., 81.48, 
  8.3992953*^7, 49.831, 32.4, 5.44, 3.182, 19082.62, 0.2, 270.308, 9.59, 0.8, 
  21.1, "", 1.5, 76.68, 0.783}, {"IRN", "Asia", "Iran", "2021-04-28", 
  2.459906*^6, 21713., 21156.143, 70966., 434., 436.143, 29287.052, 258.51, 
  251.88, 844.904, 5.167, 5.193, 0.92, "", "", "", "", "", "", "", "", "", 
  "", "", "", 118705., 1.413, 0.178, 5.6, "tests performed", 938754., 
  744914., 193840., "", 42035., 1.12, 0.89, 0.23, 500., 81.48, 8.3992953*^7, 
  49.831, 32.4, 5.44, 3.182, 19082.62, 0.2, 270.308, 9.59, 0.8, 21.1, "", 
  1.5, 76.68, 0.783}, {"IRN", "Asia", "Iran", "2021-04-29", 2.479805*^6, 
  19899., 20557.143, 71351., 385., 426.429, 29523.965, 236.913, 244.748, 
  849.488, 4.584, 5.077, 0.91, "", "", "", "", "", "", "", "", "", 
  1.569387*^7, 186.847, "", 119961., 1.428, 0.171, 5.8, "tests performed", 
  1.002591*^6, 798465., 204126., 63837., 47913., 1.19, 0.95, 0.24, 570., 
  81.48, 8.3992953*^7, 49.831, 32.4, 5.44, 3.182, 19082.62, 0.2, 270.308, 
  9.59, 0.8, 21.1, "", 1.5, 76.68, 0.783}, {"IRN", "Asia", "Iran", 
  "2021-04-30", 2.499077*^6, 19272., 20038.286, 71758., 407., 430.286, 
  29753.413, 229.448, 238.571, 854.334, 4.846, 5.123, 0.93, "", "", "", "", 
  "", "", "", "", "", "", "", "", 123135., 1.466, 0.163, 6.1, 
  "tests performed", 1.068123*^6, 858296., 209827., 65532., 50809., 1.27, 
  1.02, 0.25, 605., 81.48, 8.3992953*^7, 49.831, 32.4, 5.44, 3.182, 19082.62, 
  0.2, 270.308, 9.59, 0.8, 21.1, "", 1.5, 76.68, 0.783}, 
 {"IRN", "Asia", "Iran", "2021-05-01", 2.516157*^6, 17080., 19874., 72090., 
  332., 424.286, 29956.763, 203.35, 236.615, 858.286, 3.953, 5.051, 0.96, "", 
  "", "", "", "", "", "", "", "", "", "", "", 126309., 1.504, 0.157, 6.4, 
  "tests performed", "", "", "", "", 53148., "", "", "", 633., 81.48, 
  8.3992953*^7, 49.831, 32.4, 5.44, 3.182, 19082.62, 0.2, 270.308, 9.59, 0.8, 
  21.1, "", 1.5, 76.68, 0.783}, {"IRN", "Asia", "Iran", "2021-05-02", 
  2.534855*^6, 18698., 19807.286, 72484., 394., 415.714, 30179.377, 222.614, 
  235.821, 862.977, 4.691, 4.949, 0.96, "", "", "", "", "", "", "", "", "", 
  "", "", "", 129483., 1.542, 0.153, 6.5, "tests performed", "", "", "", "", 
  55486., "", "", "", 661., 81.48, 8.3992953*^7, 49.831, 32.4, 5.44, 3.182, 
  19082.62, 0.2, 270.308, 9.59, 0.8, 21.1, "", 1.5, 76.68, 0.783}, 
 {"IRN", "Asia", "Iran", "2021-05-03", 2.555587*^6, 20732., 19765.286, 
  72875., 391., 400.714, 30426.207, 246.83, 235.321, 867.632, 4.655, 4.771, 
  0.92, "", "", "", "", "", "", "", "", "", "", "", "", 132658., 1.579, 
  0.149, 6.7, "tests performed", "", "", "", "", 57825., "", "", "", 688., 
  81.48, 8.3992953*^7, 49.831, 32.4, 5.44, 3.182, 19082.62, 0.2, 270.308, 
  9.59, 0.8, 21.1, "", 1.5, 76.68, 0.783}, {"IRN", "Asia", "Iran", 
  "2021-05-04", 2.575737*^6, 20150., 19649.143, 73219., 344., 383.857, 
  30666.108, 239.901, 233.938, 871.728, 4.096, 4.57, 0.88, "", "", "", "", 
  "", "", "", "", "", 1.6379357*^7, 195.009, "", 134887., 1.606, 0.146, 6.9, 
  "tests performed", 1.314641*^6, 1.083138*^6, 231503., "", 60164., 1.57, 
  1.29, 0.28, 716., 81.48, 8.3992953*^7, 49.831, 32.4, 5.44, 3.182, 19082.62, 
  0.2, 270.308, 9.59, 0.8, 21.1, "", 1.5, 76.68, 0.783}, 
 {"IRN", "Asia", "Iran", "2021-05-05", 2.591609*^6, 15872., 18814.714, 
  73568., 349., 371.714, 30855.077, 188.968, 224.003, 875.883, 4.155, 4.426, 
  0.84, "", "", "", "", "", "", "", "", "", "", "", "", 135930., 1.618, 
  0.138, 7.2, "tests performed", "", "", "", "", 61824., "", "", "", 736., 
  81.48, 8.3992953*^7, 49.831, 32.4, 5.44, 3.182, 19082.62, 0.2, 270.308, 
  9.59, 0.8, 21.1, "", 1.5, 76.68, 0.783}, {"IRN", "Asia", "Iran", 
  "2021-05-06", 2.610018*^6, 18409., 18601.857, 73906., 338., 365., 31074.25, 
  219.173, 221.469, 879.907, 4.024, 4.346, 0.87, "", "", "", "", "", "", "", 
  "", "", "", "", "", 136973., 1.631, 0.136, 7.4, "tests performed", "", "", 
  "", "", 60831., "", "", "", 724., 81.48, 8.3992953*^7, 49.831, 32.4, 5.44, 
  3.182, 19082.62, 0.2, 270.308, 9.59, 0.8, 21.1, "", 1.5, 76.68, 0.783}, 
 {"IRN", "Asia", "Iran", "2021-05-07", 2.627094*^6, 17076., 18288.143, 
  74241., 335., 354.714, 31277.553, 203.303, 217.734, 883.896, 3.988, 4.223, 
  0.89, "", "", "", "", "", "", "", "", "", 1.6789338*^7, 199.89, "", 
  136910., 1.63, 0.134, 7.5, "tests performed", 1.485287*^6, 1.231652*^6, 
  253635., "", 59595., 1.77, 1.47, 0.3, 710., 81.48, 8.3992953*^7, 49.831, 
  32.4, 5.44, 3.182, 19082.62, 0.2, 270.308, 9.59, 0.8, 21.1, "", 1.5, 76.68, 
  0.783}, {"IRN", "Asia", "Iran", "2021-05-08", 2.64067*^6, 13576., 
  17787.571, 74524., 283., 347.714, 31439.185, 161.633, 211.775, 887.265, 
  3.369, 4.14, 0.89, "", "", "", "", "", "", "", "", "", "", "", "", 137201., 
  1.633, 0.13, 7.7, "tests performed", "", "", "", "", 64233., "", "", "", 
  765., 81.48, 8.3992953*^7, 49.831, 32.4, 5.44, 3.182, 19082.62, 0.2, 
  270.308, 9.59, 0.8, 21.1, "", 1.5, 76.68, 0.783}, 
 {"IRN", "Asia", "Iran", "2021-05-09", 2.654811*^6, 14141., 17136.571, 
  74910., 386., 346.571, 31607.545, 168.359, 204.024, 891.861, 4.596, 4.126, 
  0.89, "", "", "", "", "", "", "", "", "", "", "", "", 137491., 1.637, 
  0.125, 8., "tests performed", "", "", "", "", 68871., "", "", "", 820., 
  81.48, 8.3992953*^7, 49.831, 32.4, 5.44, 3.182, 19082.62, 0.2, 270.308, 
  9.59, 0.8, 21.1, "", 1.5, 76.68, 0.783}, {"IRN", "Asia", "Iran", 
  "2021-05-10", 2.673219*^6, 18408., 16804.571, 75261., 351., 340.857, 
  31826.706, 219.161, 200.071, 896.039, 4.179, 4.058, 0.89, "", "", "", "", 
  "", "", "", "", "", 1.7206735*^7, 204.859, "", 137782., 1.64, 0.122, 8.2, 
  "tests performed", 1.76757*^6, 1.475436*^6, 292134., "", 73508., 2.1, 1.76, 
  0.35, 875., 81.48, 8.3992953*^7, 49.831, 32.4, 5.44, 3.182, 19082.62, 0.2, 
  270.308, 9.59, 0.8, 21.1, "", 1.5, 76.68, 0.783}, 
 {"IRN", "Asia", "Iran", "2021-05-11", 2.691352*^6, 18133., 16516.429, 
  75568., 307., 335.571, 32042.593, 215.887, 196.641, 899.695, 3.655, 3.995, 
  0.87, "", "", "", "", "", "", "", "", "", "", "", "", 137707., 1.64, 0.12, 
  8.3, "tests performed", "", "", "", "", 76170., "", "", "", 907., 72.22, 
  8.3992953*^7, 49.831, 32.4, 5.44, 3.182, 19082.62, 0.2, 270.308, 9.59, 0.8, 
  21.1, "", 1.5, 76.68, 0.783}, {"IRN", "Asia", "Iran", "2021-05-12", 
  2.707761*^6, 16409., 16593.143, 75934., 366., 338., 32237.955, 195.362, 
  197.554, 904.052, 4.358, 4.024, 0.83, "", "", "", "", "", "", "", "", "", 
  "", "", "", 137694., 1.639, 0.121, 8.3, "tests performed", "", "", "", "", 
  79509., "", "", "", 947., 72.22, 8.3992953*^7, 49.831, 32.4, 5.44, 3.182, 
  19082.62, 0.2, 270.308, 9.59, 0.8, 21.1, "", 1.5, 76.68, 0.783}, 
 {"IRN", "Asia", "Iran", "2021-05-13", 2.722007*^6, 14246., 15998.429, 
  76231., 297., 332.143, 32407.564, 169.609, 190.473, 907.588, 3.536, 3.954, 
  0.77, "", "", "", "", "", "", "", "", "", 1.7616446*^7, 209.737, "", 
  137681., 1.639, 0.116, 8.6, "tests performed", "", "", "", "", 82849., "", 
  "", "", 986., 72.22, 8.3992953*^7, 49.831, 32.4, 5.44, 3.182, 19082.62, 
  0.2, 270.308, 9.59, 0.8, 21.1, "", 1.5, 76.68, 0.783}, 
 {"IRN", "Asia", "Iran", "2021-05-14", 2.732152*^6, 10145., 15008.286, 
  76433., 202., 313.143, 32528.348, 120.784, 178.685, 909.993, 2.405, 3.728, 
  0.72, "", "", "", "", "", "", "", "", "", "", "", "", 137267., 1.634, 
  0.109, 9.1, "tests performed", "", "", "", "", 86188., "", "", "", 1026., 
  72.22, 8.3992953*^7, 49.831, 32.4, 5.44, 3.182, 19082.62, 0.2, 270.308, 
  9.59, 0.8, 21.1, "", 1.5, 76.68, 0.783}, {"IRN", "Asia", "Iran", 
  "2021-05-15", 2.739875*^6, 7723., 14172.143, 76633., 200., 301.286, 
  32620.296, 91.948, 168.73, 912.374, 2.381, 3.587, 0.75, "", "", "", "", "", 
  "", "", "", "", "", "", "", 136499., 1.625, 0.104, 9.6, "tests performed", 
  "", "", "", "", 84212., "", "", "", 1003., 72.22, 8.3992953*^7, 49.831, 
  32.4, 5.44, 3.182, 19082.62, 0.2, 270.308, 9.59, 0.8, 21.1, "", 1.5, 76.68, 
  0.783}, {"IRN", "Asia", "Iran", "2021-05-16", 2.751166*^6, 11291., 13765., 
  76936., 303., 289.429, 32754.724, 134.428, 163.883, 915.982, 3.607, 3.446, 
  0.8, "", "", "", "", "", "", "", "", "", "", "", "", 135732., 1.616, 0.101, 
  9.9, "tests performed", "", "", "", "", 82235., "", "", "", 979., 72.22, 
  8.3992953*^7, 49.831, 32.4, 5.44, 3.182, 19082.62, 0.2, 270.308, 9.59, 0.8, 
  21.1, "", 1.5, 76.68, 0.783}, {"IRN", "Asia", "Iran", "2021-05-17", 
  2.765485*^6, 14319., 13180.857, 77222., 286., 280.143, 32925.203, 170.479, 
  156.928, 919.387, 3.405, 3.335, 0.83, "", "", "", "", "", "", "", "", "", 
  1.8151487*^7, 216.107, "", 134965., 1.607, 0.098, 10.2, "tests performed", 
  2.329379*^6, 1.979167*^6, 350212., "", 80258., 2.77, 2.36, 0.42, 956., 
  72.22, 8.3992953*^7, 49.831, 32.4, 5.44, 3.182, 19082.62, 0.2, 270.308, 
  9.59, 0.8, 21.1, "", 1.5, 76.68, 0.783}, {"IRN", "Asia", "Iran", 
  "2021-05-18", 2.779415*^6, 13930., 12580.429, 77532., 310., 280.571, 
  33091.05, 165.847, 149.78, 923.077, 3.691, 3.34, 0.84, "", "", "", "", "", 
  "", "", "", "", "", "", "", 134466., 1.601, 0.094, 10.7, "tests performed", 
  "", "", "", "", 85368., "", "", "", 1016., 72.22, 8.3992953*^7, 49.831, 
  32.4, 5.44, 3.182, 19082.62, 0.2, 270.308, 9.59, 0.8, 21.1, "", 1.5, 76.68, 
  0.783}, {"IRN", "Asia", "Iran", "2021-05-19", 2.792204*^6, 12789., 
  12063.286, 77765., 233., 261.571, 33243.313, 152.263, 143.623, 925.851, 
  2.774, 3.114, 0.83, "", "", "", "", "", "", "", "", "", "", "", "", 
  133968., 1.595, 0.09, 11.1, "tests performed", "", "", "", "", 90478., "", 
  "", "", 1077., 72.22, 8.3992953*^7, 49.831, 32.4, 5.44, 3.182, 19082.62, 
  0.2, 270.308, 9.59, 0.8, 21.1, "", 1.5, 76.68, 0.783}, 
 {"IRN", "Asia", "Iran", "2021-05-20", 2.804632*^6, 12428., 11803.571, 
  77994., 229., 251.857, 33391.277, 147.965, 140.53, 928.578, 2.726, 2.999, 
  0.83, "", "", "", "", "", "", "", "", "", "", "", "", 133469., 1.589, 
  0.088, 11.3, "tests performed", "", "", "", "", 95588., "", "", "", 1138., 
  72.22, 8.3992953*^7, 49.831, 32.4, 5.44, 3.182, 19082.62, 0.2, 270.308, 
  9.59, 0.8, 21.1, "", 1.5, 76.68, 0.783}, {"IRN", "Asia", "Iran", 
  "2021-05-21", 2.815882*^6, 11250., 11961.429, 78194., 200., 251.571, 
  33525.217, 133.94, 142.41, 930.959, 2.381, 2.995, 0.82, "", "", "", "", "", 
  "", "", "", "", 1.8683814*^7, 222.445, "", 133373., 1.588, 0.09, 11.2, 
  "tests performed", "", "", "", "", 100698., "", "", "", 1199., 72.22, 
  8.3992953*^7, 49.831, 32.4, 5.44, 3.182, 19082.62, 0.2, 270.308, 9.59, 0.8, 
  21.1, "", 1.5, 76.68, 0.783}, {"IRN", "Asia", "Iran", "2021-05-22", 
  2.823887*^6, 8005., 12001.714, 78381., 187., 249.714, 33620.523, 95.306, 
  142.89, 933.185, 2.226, 2.973, 0.81, "", "", "", "", "", "", "", "", "", 
  "", "", "", 131917., 1.571, 0.091, 11., "tests performed", "", "", "", "", 
  105808., "", "", "", 1260., 72.22, 8.3992953*^7, 49.831, 32.4, 5.44, 3.182, 
  19082.62, 0.2, 270.308, 9.59, 0.8, 21.1, "", 1.5, 76.68, 0.783}, 
 {"IRN", "Asia", "Iran", "2021-05-23", 2.832518*^6, 8631., 11621.714, 78597., 
  216., 237.286, 33723.282, 102.759, 138.365, 935.757, 2.572, 2.825, 0.81, 
  "", "", "", "", "", "", "", "", "", "", "", "", 130461., 1.553, 0.089, 
  11.2, "tests performed", "", "", "", "", 110918., "", "", "", 1321., 72.22, 
  8.3992953*^7, 49.831, 32.4, 5.44, 3.182, 19082.62, 0.2, 270.308, 9.59, 0.8, 
  21.1, "", 1.5, 76.68, 0.783}, {"IRN", "Asia", "Iran", "2021-05-24", 
  2.843523*^6, 11005., 11148.286, 78848., 251., 232.286, 33854.304, 131.023, 
  132.729, 938.745, 2.988, 2.766, 0.81, "", "", "", "", "", "", "", "", "", 
  1.9054521*^7, 226.859, "", 129005., 1.536, 0.086, 11.6, "tests performed", 
  3.141577*^6, 2.738504*^6, 403073., "", 116028., 3.74, 3.26, 0.48, 1381., 
  72.22, 8.3992953*^7, 49.831, 32.4, 5.44, 3.182, 19082.62, 0.2, 270.308, 
  9.59, 0.8, 21.1, "", 1.5, 76.68, 0.783}, {"IRN", "Asia", "Iran", 
  "2021-05-25", 2.855396*^6, 11873., 10854.429, 79056., 208., 217.714, 
  33995.662, 141.357, 129.23, 941.222, 2.476, 2.592, 0.83, "", "", "", "", 
  "", "", "", "", "", "", "", "", 128066., 1.525, 0.085, 11.8, 
  "tests performed", "", "", "", "", "", "", "", "", "", "", 8.3992953*^7, 
  49.831, 32.4, 5.44, 3.182, 19082.62, 0.2, 270.308, 9.59, 0.8, 21.1, "", 
  1.5, 76.68, 0.783}, {"IRN", "Asia", "Iran", "2021-05-26", 2.865864*^6, 
  10468., 10522.857, 79219., 163., 207.714, 34120.291, 124.63, 125.283, 
  943.162, 1.941, 2.473, 0.83, "", "", "", "", "", "", "", "", "", 
  1.9307544*^7, 229.871, "", 127128., 1.514, 0.083, 12.1, "tests performed", 
  "", "", "", "", "", "", "", "", "", 76.39, 8.3992953*^7, 49.831, 32.4, 
  5.44, 3.182, 19082.62, 0.2, 270.308, 9.59, 0.8, 21.1, "", 1.5, 76.68, 
  0.783}, {"IRN", "Asia", "Iran", "2021-05-27", 2.875858*^6, 9994., 
  10175.143, 79384., 165., 198.571, 34239.277, 118.986, 121.143, 945.127, 
  1.964, 2.364, 0.85, "", "", "", "", "", "", "", "", "", "", "", "", 
  125474., 1.494, 0.081, 12.3, "tests performed", "", "", "", "", "", "", "", 
  "", "", 76.39, 8.3992953*^7, 49.831, 32.4, 5.44, 3.182, 19082.62, 0.2, 
  270.308, 9.59, 0.8, 21.1, "", 1.5, 76.68, 0.783}, 
 {"IRN", "Asia", "Iran", "2021-05-28", 2.886111*^6, 10253., 10032.714, 
  79568., 184., 196.286, 34361.347, 122.07, 119.447, 947.318, 2.191, 2.337, 
  0.87, "", "", "", "", "", "", "", "", "", 1.9550558*^7, 232.764, "", 
  123821., 1.474, 0.081, 12.3, "tests performed", "", "", "", "", "", "", "", 
  "", "", 76.39, 8.3992953*^7, 49.831, 32.4, 5.44, 3.182, 19082.62, 0.2, 
  270.308, 9.59, 0.8, 21.1, "", 1.5, 76.68, 0.783}, 
 {"IRN", "Asia", "Iran", "2021-05-29", 2.893218*^6, 7107., 9904.429, 79741., 
  173., 194.286, 34445.961, 84.614, 117.92, 949.377, 2.06, 2.313, 0.88, "", 
  "", "", "", "", "", "", "", "", "", "", "", 124548., 1.483, 0.08, 12.6, 
  "tests performed", "", "", "", "", "", "", "", "", "", 76.39, 8.3992953*^7, 
  49.831, 32.4, 5.44, 3.182, 19082.62, 0.2, 270.308, 9.59, 0.8, 21.1, "", 
  1.5, 76.68, 0.783}, {"IRN", "Asia", "Iran", "2021-05-30", 2.902094*^6, 
  8876., 9939.429, 79939., 198., 191.714, 34551.637, 105.676, 118.336, 
  951.735, 2.357, 2.283, 0.91, "", "", "", "", "", "", "", "", "", "", "", 
  "", 125276., 1.492, 0.079, 12.6, "tests performed", "", "", "", "", "", "", 
  "", "", "", 76.39, 8.3992953*^7, 49.831, 32.4, 5.44, 3.182, 19082.62, 0.2, 
  270.308, 9.59, 0.8, 21.1, "", 1.5, 76.68, 0.783}, 
 {"IRN", "Asia", "Iran", "2021-05-31", 2.913136*^6, 11042., 9944.714, 80156., 
  217., 186.857, 34683.1, 131.463, 118.399, 954.318, 2.584, 2.225, 0.92, "", 
  "", "", "", "", "", "", "", "", 1.9936548*^7, 237.36, "", 126004., 1.5, 
  0.079, 12.7, "tests performed", "", "", "", "", "", "", "", "", "", 76.39, 
  8.3992953*^7, 49.831, 32.4, 5.44, 3.182, 19082.62, 0.2, 270.308, 9.59, 0.8, 
  21.1, "", 1.5, 76.68, 0.783}, {"IRN", "Asia", "Iran", "2021-06-01", 
  2.923823*^6, 10687., 9775.286, 80327., 171., 181.571, 34810.337, 127.237, 
  116.382, 956.354, 2.036, 2.162, 0.92, "", "", "", "", "", "", "", "", "", 
  "", "", "", 125571., 1.495, 0.078, 12.8, "tests performed", "", "", "", "", 
  "", "", "", "", "", 76.39, 8.3992953*^7, 49.831, 32.4, 5.44, 3.182, 
  19082.62, 0.2, 270.308, 9.59, 0.8, 21.1, "", 1.5, 76.68, 0.783}, 
 {"IRN", "Asia", "Iran", "2021-06-02", 2.935443*^6, 11620., 9939.857, 80488., 
  161., 181.286, 34948.682, 138.345, 118.342, 958.271, 1.917, 2.158, 0.93, 
  "", "", "", "", "", "", "", "", "", 2.018351*^7, 240.3, "", 125138., 1.49, 
  0.079, 12.6, "tests performed", "", "", "", "", "", "", "", "", "", 76.39, 
  8.3992953*^7, 49.831, 32.4, 5.44, 3.182, 19082.62, 0.2, 270.308, 9.59, 0.8, 
  21.1, "", 1.5, 76.68, 0.783}, {"IRN", "Asia", "Iran", "2021-06-03", 
  2.9451*^6, 9657., 9891.714, 80658., 170., 182., 35063.656, 114.974, 
  117.768, 960.295, 2.024, 2.167, 0.9, "", "", "", "", "", "", "", "", "", 
  "", "", "", 125760., 1.497, 0.079, 12.7, "tests performed", "", "", "", "", 
  "", "", "", "", "", 76.39, 8.3992953*^7, 49.831, 32.4, 5.44, 3.182, 
  19082.62, 0.2, 270.308, 9.59, 0.8, 21.1, "", 1.5, 76.68, 0.783}, 
 {"IRN", "Asia", "Iran", "2021-06-04", 2.954309*^6, 9209., 9742.571, 80813., 
  155., 177.857, 35173.296, 109.64, 115.993, 962.14, 1.845, 2.118, 0.86, "", 
  "", "", "", "", "", "", "", "", "", "", "", 126382., 1.505, 0.077, 13., 
  "tests performed", "", "", "", "", "", "", "", "", "", 76.39, 8.3992953*^7, 
  49.831, 32.4, 5.44, 3.182, 19082.62, 0.2, 270.308, 9.59, 0.8, 21.1, "", 
  1.5, 76.68, 0.783}, {"IRN", "Asia", "Iran", "2021-06-05", 2.960751*^6, 
  6442., 9647.571, 80941., 128., 171.429, 35249.993, 76.697, 114.862, 
  963.664, 1.524, 2.041, 0.83, "", "", "", "", "", "", "", "", "", "", "", 
  "", 125982., 1.5, 0.077, 13.1, "tests performed", "", "", "", "", "", "", 
  "", "", "", 76.39, 8.3992953*^7, 49.831, 32.4, 5.44, 3.182, 19082.62, 0.2, 
  270.308, 9.59, 0.8, 21.1, "", 1.5, 76.68, 0.783}, 
 {"IRN", "Asia", "Iran", "2021-06-06", 2.966363*^6, 5612., 9181.286, 81063., 
  122., 160.571, 35316.808, 66.815, 109.31, 965.117, 1.453, 1.912, 0.79, "", 
  "", "", "", "", "", "", "", "", "", "", "", 125582., 1.495, 0.073, 13.7, 
  "tests performed", "", "", "", "", "", "", "", "", "", 76.39, 8.3992953*^7, 
  49.831, 32.4, 5.44, 3.182, 19082.62, 0.2, 270.308, 9.59, 0.8, 21.1, "", 
  1.5, 76.68, 0.783}, {"IRN", "Asia", "Iran", "2021-06-07", 2.97127*^6, 
  4907., 8304.857, 81183., 120., 146.714, 35375.23, 58.422, 98.876, 966.545, 
  1.429, 1.747, "", "", "", "", "", "", "", "", "", "", 2.0812819*^7, 
  247.792, "", 125182., 1.49, 0.066, 15.1, "tests performed", "", "", "", "", 
  "", "", "", "", "", 76.39, 8.3992953*^7, 49.831, 32.4, 5.44, 3.182, 
  19082.62, 0.2, 270.308, 9.59, 0.8, 21.1, "", 1.5, 76.68, 0.783}, 
 {"IRQ", "Asia", "Iraq", "2020-02-24", 1., 1., "", "", "", "", 0.025, 0.025, 
  "", "", "", "", "", "", "", "", "", "", "", "", "", "", "", "", "", "", "", 
  "", "", "", "", "", "", "", "", "", "", "", "", 19.44, 4.0222503*^7, 
  88.125, 20., 3.186, 1.957, 15663.986, 2.5, 218.612, 8.83, "", "", 94.576, 
  1.4, 70.6, 0.674}, {"IRQ", "Asia", "Iraq", "2020-02-25", 1., 0., "", "", 
  "", "", 0.025, 0., "", "", "", "", "", "", "", "", "", "", "", "", "", "", 
  "", "", "", "", "", "", "", "", "", "", "", "", "", "", "", "", "", 50.93, 
  4.0222503*^7, 88.125, 20., 3.186, 1.957, 15663.986, 2.5, 218.612, 8.83, "", 
  "", 94.576, 1.4, 70.6, 0.674}, {"IRQ", "Asia", "Iraq", "2020-02-26", 5., 
  4., "", "", "", "", 0.124, 0.099, "", "", "", "", "", "", "", "", "", "", 
  "", "", "", "", "", "", "", "", "", "", "", "", "", "", "", "", "", "", "", 
  "", "", 50.93, 4.0222503*^7, 88.125, 20., 3.186, 1.957, 15663.986, 2.5, 
  218.612, 8.83, "", "", 94.576, 1.4, 70.6, 0.674}, 
 {"IRQ", "Asia", "Iraq", "2020-02-27", 7., 2., "", "", "", "", 0.174, 0.05, 
  "", "", "", "", "", "", "", "", "", "", "", "", "", "", "", "", "", "", "", 
  "", "", "", "", "", "", "", "", "", "", "", "", 52.78, 4.0222503*^7, 
  88.125, 20., 3.186, 1.957, 15663.986, 2.5, 218.612, 8.83, "", "", 94.576, 
  1.4, 70.6, 0.674}, {"IRQ", "Asia", "Iraq", "2020-02-28", 7., 0., "", "", 
  "", "", 0.174, 0., "", "", "", "", "", "", "", "", "", "", "", "", "", "", 
  "", "", "", "", "", "", "", "", "", "", "", "", "", "", "", "", "", 52.78, 
  4.0222503*^7, 88.125, 20., 3.186, 1.957, 15663.986, 2.5, 218.612, 8.83, "", 
  "", 94.576, 1.4, 70.6, 0.674}, {"IRQ", "Asia", "Iraq", "2020-02-29", 13., 
  6., 1.857, "", "", 0., 0.323, 0.149, 0.046, "", "", 0., "", "", "", "", "", 
  "", "", "", "", "", "", "", "", "", "", "", "", "", "", "", "", "", "", "", 
  "", "", "", 52.78, 4.0222503*^7, 88.125, 20., 3.186, 1.957, 15663.986, 2.5, 
  218.612, 8.83, "", "", 94.576, 1.4, 70.6, 0.674}, 
 {"IRQ", "Asia", "Iraq", "2020-03-01", 19., 6., 2.714, "", "", 0., 0.472, 
  0.149, 0.067, "", "", 0., "", "", "", "", "", "", "", "", "", "", "", "", 
  "", "", "", "", "", "", "", "", "", "", "", "", "", "", "", 52.78, 
  4.0222503*^7, 88.125, 20., 3.186, 1.957, 15663.986, 2.5, 218.612, 8.83, "", 
  "", 94.576, 1.4, 70.6, 0.674}, {"IRQ", "Asia", "Iraq", "2020-03-02", 26., 
  7., 3.571, "", "", 0., 0.646, 0.174, 0.089, "", "", 0., "", "", "", "", "", 
  "", "", "", "", "", "", "", "", "", "", "", "", "", "", "", "", "", "", "", 
  "", "", "", 52.78, 4.0222503*^7, 88.125, 20., 3.186, 1.957, 15663.986, 2.5, 
  218.612, 8.83, "", "", 94.576, 1.4, 70.6, 0.674}, 
 {"IRQ", "Asia", "Iraq", "2020-03-03", 32., 6., 4.429, "", "", 0., 0.796, 
  0.149, 0.11, "", "", 0., "", "", "", "", "", "", "", "", "", "", "", "", 
  "", "", "", "", "", "", "", "", "", "", "", "", "", "", "", 52.78, 
  4.0222503*^7, 88.125, 20., 3.186, 1.957, 15663.986, 2.5, 218.612, 8.83, "", 
  "", 94.576, 1.4, 70.6, 0.674}, {"IRQ", "Asia", "Iraq", "2020-03-04", 35., 
  3., 4.286, 2., 2., 0.286, 0.87, 0.075, 0.107, 0.05, 0.05, 0.007, "", "", 
  "", "", "", "", "", "", "", "", "", "", "", "", "", "", "", "", "", "", "", 
  "", "", "", "", "", "", 52.78, 4.0222503*^7, 88.125, 20., 3.186, 1.957, 
  15663.986, 2.5, 218.612, 8.83, "", "", 94.576, 1.4, 70.6, 0.674}, 
 {"IRQ", "Asia", "Iraq", "2020-03-05", 35., 0., 4., 2., 0., 0.286, 0.87, 0., 
  0.099, 0.05, 0., 0.007, "", "", "", "", "", "", "", "", "", "", "", "", "", 
  "", "", "", "", "", "", "", "", "", "", "", "", "", "", 52.78, 
  4.0222503*^7, 88.125, 20., 3.186, 1.957, 15663.986, 2.5, 218.612, 8.83, "", 
  "", 94.576, 1.4, 70.6, 0.674}, {"IRQ", "Asia", "Iraq", "2020-03-06", 40., 
  5., 4.714, 3., 1., 0.429, 0.994, 0.124, 0.117, 0.075, 0.025, 0.011, "", "", 
  "", "", "", "", "", "", "", "", "", "", "", "", "", "", "", "", "", "", "", 
  "", "", "", "", "", "", 52.78, 4.0222503*^7, 88.125, 20., 3.186, 1.957, 
  15663.986, 2.5, 218.612, 8.83, "", "", 94.576, 1.4, 70.6, 0.674}, 
 {"IRQ", "Asia", "Iraq", "2020-03-07", 54., 14., 5.857, 4., 1., 0.571, 1.343, 
  0.348, 0.146, 0.099, 0.025, 0.014, "", "", "", "", "", "", "", "", "", "", 
  "", "", "", "", "", "", "", "", "", "", "", "", "", "", "", "", "", 52.78, 
  4.0222503*^7, 88.125, 20., 3.186, 1.957, 15663.986, 2.5, 218.612, 8.83, "", 
  "", 94.576, 1.4, 70.6, 0.674}, {"IRQ", "Asia", "Iraq", "2020-03-08", 60., 
  6., 5.857, 6., 2., 0.857, 1.492, 0.149, 0.146, 0.149, 0.05, 0.021, "", "", 
  "", "", "", "", "", "", "", "", "", "", "", "", "", "", "", "", "", "", "", 
  "", "", "", "", "", "", 52.78, 4.0222503*^7, 88.125, 20., 3.186, 1.957, 
  15663.986, 2.5, 218.612, 8.83, "", "", 94.576, 1.4, 70.6, 0.674}, 
 {"IRQ", "Asia", "Iraq", "2020-03-09", 60., 0., 4.857, 6., 0., 0.857, 1.492, 
  0., 0.121, 0.149, 0., 0.021, "", "", "", "", "", "", "", "", "", "", "", 
  "", "", "", "", "", "", "", "", "", "", "", "", "", "", "", "", 52.78, 
  4.0222503*^7, 88.125, 20., 3.186, 1.957, 15663.986, 2.5, 218.612, 8.83, "", 
  "", 94.576, 1.4, 70.6, 0.674}, {"IRQ", "Asia", "Iraq", "2020-03-10", 71., 
  11., 5.571, 7., 1., 1., 1.765, 0.273, 0.139, 0.174, 0.025, 0.025, "", "", 
  "", "", "", "", "", "", "", "", "", "", "", "", "", "", "", "", "", "", "", 
  "", "", "", "", "", "", 52.78, 4.0222503*^7, 88.125, 20., 3.186, 1.957, 
  15663.986, 2.5, 218.612, 8.83, "", "", 94.576, 1.4, 70.6, 0.674}, 
 {"IRQ", "Asia", "Iraq", "2020-03-11", 71., 0., 5.143, 7., 0., 0.714, 1.765, 
  0., 0.128, 0.174, 0., 0.018, "", "", "", "", "", "", "", "", "", "", "", 
  "", "", "", "", "", "", "", "", "", "", "", "", "", "", "", "", 61.11, 
  4.0222503*^7, 88.125, 20., 3.186, 1.957, 15663.986, 2.5, 218.612, 8.83, "", 
  "", 94.576, 1.4, 70.6, 0.674}, {"IRQ", "Asia", "Iraq", "2020-03-12", 71., 
  0., 5.143, 8., 1., 0.857, 1.765, 0., 0.128, 0.199, 0.025, 0.021, "", "", 
  "", "", "", "", "", "", "", "", "", "", "", "", "", "", "", "", "", "", "", 
  "", "", "", "", "", "", 61.11, 4.0222503*^7, 88.125, 20., 3.186, 1.957, 
  15663.986, 2.5, 218.612, 8.83, "", "", 94.576, 1.4, 70.6, 0.674}, 
 {"IRQ", "Asia", "Iraq", "2020-03-13", 101., 30., 8.714, 9., 1., 0.857, 
  2.511, 0.746, 0.217, 0.224, 0.025, 0.021, "", "", "", "", "", "", "", "", 
  "", "", "", "", "", "", "", "", "", "", "", "", "", "", "", "", "", "", "", 
  75., 4.0222503*^7, 88.125, 20., 3.186, 1.957, 15663.986, 2.5, 218.612, 
  8.83, "", "", 94.576, 1.4, 70.6, 0.674}, {"IRQ", "Asia", "Iraq", 
  "2020-03-14", 110., 9., 8., 10., 1., 0.857, 2.735, 0.224, 0.199, 0.249, 
  0.025, 0.021, 1.08, "", "", "", "", "", "", "", "", "", "", "", "", "", "", 
  "", "", "", "", "", "", "", "", "", "", "", "", 75., 4.0222503*^7, 88.125, 
  20., 3.186, 1.957, 15663.986, 2.5, 218.612, 8.83, "", "", 94.576, 1.4, 
  70.6, 0.674}, {"IRQ", "Asia", "Iraq", "2020-03-15", 116., 6., 8., 10., 0., 
  0.571, 2.884, 0.149, 0.199, 0.249, 0., 0.014, 1.08, "", "", "", "", "", "", 
  "", "", "", "", "", "", "", "", "", "", "", "", "", "", "", "", "", "", "", 
  "", 75., 4.0222503*^7, 88.125, 20., 3.186, 1.957, 15663.986, 2.5, 218.612, 
  8.83, "", "", 94.576, 1.4, 70.6, 0.674}, {"IRQ", "Asia", "Iraq", 
  "2020-03-16", 124., 8., 9.143, 10., 0., 0.571, 3.083, 0.199, 0.227, 0.249, 
  0., 0.014, 1.12, "", "", "", "", "", "", "", "", "", "", "", "", "", "", 
  "", "", "", "", "", "", "", "", "", "", "", "", 77.78, 4.0222503*^7, 
  88.125, 20., 3.186, 1.957, 15663.986, 2.5, 218.612, 8.83, "", "", 94.576, 
  1.4, 70.6, 0.674}, {"IRQ", "Asia", "Iraq", "2020-03-17", 154., 30., 11.857, 
  11., 1., 0.571, 3.829, 0.746, 0.295, 0.273, 0.025, 0.014, 1.23, "", "", "", 
  "", "", "", "", "", "", "", "", "", "", "", "", "", "", "", "", "", "", "", 
  "", "", "", "", 89.81, 4.0222503*^7, 88.125, 20., 3.186, 1.957, 15663.986, 
  2.5, 218.612, 8.83, "", "", 94.576, 1.4, 70.6, 0.674}, 
 {"IRQ", "Asia", "Iraq", "2020-03-18", 164., 10., 13.286, 12., 1., 0.714, 
  4.077, 0.249, 0.33, 0.298, 0.025, 0.018, 1.28, "", "", "", "", "", "", "", 
  "", "", "", "", "", "", "", "", "", "", "", "", "", "", "", "", "", "", "", 
  89.81, 4.0222503*^7, 88.125, 20., 3.186, 1.957, 15663.986, 2.5, 218.612, 
  8.83, "", "", 94.576, 1.4, 70.6, 0.674}, {"IRQ", "Asia", "Iraq", 
  "2020-03-19", 192., 28., 17.286, 13., 1., 0.714, 4.773, 0.696, 0.43, 0.323, 
  0.025, 0.018, 1.34, "", "", "", "", "", "", "", "", "", "", "", "", "", "", 
  "", "", "", "", "", "", "", "", "", "", "", "", 89.81, 4.0222503*^7, 
  88.125, 20., 3.186, 1.957, 15663.986, 2.5, 218.612, 8.83, "", "", 94.576, 
  1.4, 70.6, 0.674}, {"IRQ", "Asia", "Iraq", "2020-03-20", 208., 16., 15.286, 
  17., 4., 1.143, 5.171, 0.398, 0.38, 0.423, 0.099, 0.028, 1.33, "", "", "", 
  "", "", "", "", "", "", "", "", "", "", "", "", "", "", "", "", "", "", "", 
  "", "", "", "", 89.81, 4.0222503*^7, 88.125, 20., 3.186, 1.957, 15663.986, 
  2.5, 218.612, 8.83, "", "", 94.576, 1.4, 70.6, 0.674}, 
 {"IRQ", "Asia", "Iraq", "2020-03-21", 214., 6., 14.857, 17., 0., 1., 5.32, 
  0.149, 0.369, 0.423, 0., 0.025, 1.39, "", "", "", "", "", "", "", "", "", 
  "", "", "", "", "", "", "", "", "", "", "", "", "", "", "", "", "", 89.81, 
  4.0222503*^7, 88.125, 20., 3.186, 1.957, 15663.986, 2.5, 218.612, 8.83, "", 
  "", 94.576, 1.4, 70.6, 0.674}, {"IRQ", "Asia", "Iraq", "2020-03-22", 233., 
  19., 16.714, 20., 3., 1.429, 5.793, 0.472, 0.416, 0.497, 0.075, 0.036, 
  1.52, "", "", "", "", "", "", "", "", "", "", "", "", "", "", "", "", "", 
  "", "", "", "", "", "", "", "", "", 94.44, 4.0222503*^7, 88.125, 20., 
  3.186, 1.957, 15663.986, 2.5, 218.612, 8.83, "", "", 94.576, 1.4, 70.6, 
  0.674}, {"IRQ", "Asia", "Iraq", "2020-03-23", 266., 33., 20.286, 23., 3., 
  1.857, 6.613, 0.82, 0.504, 0.572, 0.075, 0.046, 1.65, "", "", "", "", "", 
  "", "", "", "", "", "", "", "", "", "", "", "", "", "", "", "", "", "", "", 
  "", "", 94.44, 4.0222503*^7, 88.125, 20., 3.186, 1.957, 15663.986, 2.5, 
  218.612, 8.83, "", "", 94.576, 1.4, 70.6, 0.674}, 
 {"IRQ", "Asia", "Iraq", "2020-03-24", 316., 50., 23.143, 27., 4., 2.286, 
  7.856, 1.243, 0.575, 0.671, 0.099, 0.057, 1.72, "", "", "", "", "", "", "", 
  "", "", "", "", "", "", "", "", "", "", "", "", "", "", "", "", "", "", "", 
  94.44, 4.0222503*^7, 88.125, 20., 3.186, 1.957, 15663.986, 2.5, 218.612, 
  8.83, "", "", 94.576, 1.4, 70.6, 0.674}, {"IRQ", "Asia", "Iraq", 
  "2020-03-25", 346., 30., 26., 29., 2., 2.429, 8.602, 0.746, 0.646, 0.721, 
  0.05, 0.06, 1.75, "", "", "", "", "", "", "", "", "", "", "", "", "", "", 
  "", "", "", "", "", "", "", "", "", "", "", "", 94.44, 4.0222503*^7, 
  88.125, 20., 3.186, 1.957, 15663.986, 2.5, 218.612, 8.83, "", "", 94.576, 
  1.4, 70.6, 0.674}, {"IRQ", "Asia", "Iraq", "2020-03-26", 382., 36., 27.143, 
  36., 7., 3.286, 9.497, 0.895, 0.675, 0.895, 0.174, 0.082, 1.76, "", "", "", 
  "", "", "", "", "", "", "", "", "", "", "", "", "", "", "", "", "", "", "", 
  "", "", "", "", 96.3, 4.0222503*^7, 88.125, 20., 3.186, 1.957, 15663.986, 
  2.5, 218.612, 8.83, "", "", 94.576, 1.4, 70.6, 0.674}, 
 {"IRQ", "Asia", "Iraq", "2020-03-27", 458., 76., 35.714, 40., 4., 3.286, 
  11.387, 1.889, 0.888, 0.994, 0.099, 0.082, 1.8, "", "", "", "", "", "", "", 
  "", "", "", "", "", "", "", "", "", "", "", "", "", "", "", "", "", "", "", 
  96.3, 4.0222503*^7, 88.125, 20., 3.186, 1.957, 15663.986, 2.5, 218.612, 
  8.83, "", "", 94.576, 1.4, 70.6, 0.674}, {"IRQ", "Asia", "Iraq", 
  "2020-03-28", 506., 48., 41.714, 42., 2., 3.571, 12.58, 1.193, 1.037, 
  1.044, 0.05, 0.089, 1.73, "", "", "", "", "", "", "", "", "", "", "", "", 
  "", "", "", "", "", "", "", "", "", "", "", "", "", "", 96.3, 4.0222503*^7, 
  88.125, 20., 3.186, 1.957, 15663.986, 2.5, 218.612, 8.83, "", "", 94.576, 
  1.4, 70.6, 0.674}, {"IRQ", "Asia", "Iraq", "2020-03-29", 547., 41., 44.857, 
  42., 0., 3.143, 13.599, 1.019, 1.115, 1.044, 0., 0.078, 1.64, "", "", "", 
  "", "", "", "", "", "", "", "", "", "", "", "", "", "", "", "", "", "", "", 
  "", "", "", "", 96.3, 4.0222503*^7, 88.125, 20., 3.186, 1.957, 15663.986, 
  2.5, 218.612, 8.83, "", "", 94.576, 1.4, 70.6, 0.674}, 
 {"IRQ", "Asia", "Iraq", "2020-03-30", 630., 83., 52., 46., 4., 3.286, 
  15.663, 2.064, 1.293, 1.144, 0.099, 0.082, 1.57, "", "", "", "", "", "", 
  "", "", "", "", "", "", "", "", "", "", "", "", "", "", "", "", "", "", "", 
  "", 96.3, 4.0222503*^7, 88.125, 20., 3.186, 1.957, 15663.986, 2.5, 218.612, 
  8.83, "", "", 94.576, 1.4, 70.6, 0.674}, {"IRQ", "Asia", "Iraq", 
  "2020-03-31", 694., 64., 54., 50., 4., 3.286, 17.254, 1.591, 1.343, 1.243, 
  0.099, 0.082, 1.44, "", "", "", "", "", "", "", "", "", "", "", "", "", "", 
  "", "", "", "", "", "", "", "", "", "", "", "", 96.3, 4.0222503*^7, 88.125, 
  20., 3.186, 1.957, 15663.986, 2.5, 218.612, 8.83, "", "", 94.576, 1.4, 
  70.6, 0.674}, {"IRQ", "Asia", "Iraq", "2020-04-01", 728., 34., 54.571, 52., 
  2., 3.286, 18.099, 0.845, 1.357, 1.293, 0.05, 0.082, 1.35, "", "", "", "", 
  "", "", "", "", "", "", "", "", "", "", "", "", "", "", "", "", "", "", "", 
  "", "", "", 96.3, 4.0222503*^7, 88.125, 20., 3.186, 1.957, 15663.986, 2.5, 
  218.612, 8.83, "", "", 94.576, 1.4, 70.6, 0.674}, 
 {"IRQ", "Asia", "Iraq", "2020-04-02", 772., 44., 55.714, 54., 2., 2.571, 
  19.193, 1.094, 1.385, 1.343, 0.05, 0.064, 1.31, "", "", "", "", "", "", "", 
  "", "", "", "", "", "", "", "", "", "", "", "", "", "", "", "", "", "", "", 
  96.3, 4.0222503*^7, 88.125, 20., 3.186, 1.957, 15663.986, 2.5, 218.612, 
  8.83, "", "", 94.576, 1.4, 70.6, 0.674}, {"IRQ", "Asia", "Iraq", 
  "2020-04-03", 820., 48., 51.714, 54., 0., 2., 20.387, 1.193, 1.286, 1.343, 
  0., 0.05, 1.29, "", "", "", "", "", "", "", "", "", "", "", "", "", "", "", 
  "", "", "", "", "", "", "", "", "", "", "", 96.3, 4.0222503*^7, 88.125, 
  20., 3.186, 1.957, 15663.986, 2.5, 218.612, 8.83, "", "", 94.576, 1.4, 
  70.6, 0.674}, {"IRQ", "Asia", "Iraq", "2020-04-04", 878., 58., 53.143, 56., 
  2., 2., 21.829, 1.442, 1.321, 1.392, 0.05, 0.05, 1.32, "", "", "", "", "", 
  "", "", "", "", "", "", "", "", "", "", "", "", "", "", "", "", "", "", "", 
  "", "", 96.3, 4.0222503*^7, 88.125, 20., 3.186, 1.957, 15663.986, 2.5, 
  218.612, 8.83, "", "", 94.576, 1.4, 70.6, 0.674}, 
 {"IRQ", "Asia", "Iraq", "2020-04-05", 961., 83., 59.143, 61., 5., 2.714, 
  23.892, 2.064, 1.47, 1.517, 0.124, 0.067, 1.33, "", "", "", "", "", "", "", 
  "", "", "", "", "", "", "", "", "", "", "", "", "", "", "", "", "", "", "", 
  96.3, 4.0222503*^7, 88.125, 20., 3.186, 1.957, 15663.986, 2.5, 218.612, 
  8.83, "", "", 94.576, 1.4, 70.6, 0.674}, {"IRQ", "Asia", "Iraq", 
  "2020-04-06", 1031., 70., 57.286, 64., 3., 2.571, 25.632, 1.74, 1.424, 
  1.591, 0.075, 0.064, 1.26, "", "", "", "", "", "", "", "", "", "", "", "", 
  "", "", "", "", "", "", "", "", "", "", "", "", "", "", 96.3, 4.0222503*^7, 
  88.125, 20., 3.186, 1.957, 15663.986, 2.5, 218.612, 8.83, "", "", 94.576, 
  1.4, 70.6, 0.674}, {"IRQ", "Asia", "Iraq", "2020-04-07", 1122., 91., 
  61.143, 65., 1., 2.143, 27.895, 2.262, 1.52, 1.616, 0.025, 0.053, 1.2, "", 
  "", "", "", "", "", "", "", "", 26331., 0.655, "", "", "", "", "", 
  "samples tested", "", "", "", "", "", "", "", "", "", 96.3, 4.0222503*^7, 
  88.125, 20., 3.186, 1.957, 15663.986, 2.5, 218.612, 8.83, "", "", 94.576, 
  1.4, 70.6, 0.674}, {"IRQ", "Asia", "Iraq", "2020-04-08", 1202., 80., 
  67.714, 69., 4., 2.429, 29.884, 1.989, 1.683, 1.715, 0.099, 0.06, 1.11, "", 
  "", "", "", "", "", "", "", 2083., 28414., 0.706, 0.052, "", "", "", "", 
  "samples tested", "", "", "", "", "", "", "", "", "", 96.3, 4.0222503*^7, 
  88.125, 20., 3.186, 1.957, 15663.986, 2.5, 218.612, 8.83, "", "", 94.576, 
  1.4, 70.6, 0.674}, {"IRQ", "Asia", "Iraq", "2020-04-09", 1232., 30., 
  65.714, 69., 0., 2.143, 30.63, 0.746, 1.634, 1.715, 0., 0.053, 0.97, "", 
  "", "", "", "", "", "", "", 2052., 30466., 0.757, 0.051, "", "", "", "", 
  "samples tested", "", "", "", "", "", "", "", "", "", 96.3, 4.0222503*^7, 
  88.125, 20., 3.186, 1.957, 15663.986, 2.5, 218.612, 8.83, "", "", 94.576, 
  1.4, 70.6, 0.674}, {"IRQ", "Asia", "Iraq", "2020-04-10", 1279., 47., 
  65.571, 70., 1., 2.286, 31.798, 1.169, 1.63, 1.74, 0.025, 0.057, 0.88, "", 
  "", "", "", "", "", "", "", 1692., 32158., 0.8, 0.042, "", "", "", "", 
  "samples tested", "", "", "", "", "", "", "", "", "", 96.3, 4.0222503*^7, 
  88.125, 20., 3.186, 1.957, 15663.986, 2.5, 218.612, 8.83, "", "", 94.576, 
  1.4, 70.6, 0.674}, {"IRQ", "Asia", "Iraq", "2020-04-11", 1318., 39., 
  62.857, 72., 2., 2.286, 32.768, 0.97, 1.563, 1.79, 0.05, 0.057, 0.81, "", 
  "", "", "", "", "", "", "", 1731., 33889., 0.843, 0.043, "", "", "", "", 
  "samples tested", "", "", "", "", "", "", "", "", "", 96.3, 4.0222503*^7, 
  88.125, 20., 3.186, 1.957, 15663.986, 2.5, 218.612, 8.83, "", "", 94.576, 
  1.4, 70.6, 0.674}, {"IRQ", "Asia", "Iraq", "2020-04-12", 1352., 34., 
  55.857, 76., 4., 2.143, 33.613, 0.845, 1.389, 1.889, 0.099, 0.053, 0.75, 
  "", "", "", "", "", "", "", "", 1526., 35415., 0.88, 0.038, "", "", "", "", 
  "samples tested", "", "", "", "", "", "", "", "", "", 96.3, 4.0222503*^7, 
  88.125, 20., 3.186, 1.957, 15663.986, 2.5, 218.612, 8.83, "", "", 94.576, 
  1.4, 70.6, 0.674}, {"IRQ", "Asia", "Iraq", "2020-04-13", 1378., 26., 
  49.571, 78., 2., 2., 34.259, 0.646, 1.232, 1.939, 0.05, 0.05, 0.69, "", "", 
  "", "", "", "", "", "", 2376., 37791., 0.94, 0.059, "", "", "", "", 
  "samples tested", "", "", "", "", "", "", "", "", "", 96.3, 4.0222503*^7, 
  88.125, 20., 3.186, 1.957, 15663.986, 2.5, 218.612, 8.83, "", "", 94.576, 
  1.4, 70.6, 0.674}, {"IRQ", "Asia", "Iraq", "2020-04-14", 1400., 22., 
  39.714, 78., 0., 1.857, 34.806, 0.547, 0.987, 1.939, 0., 0.046, 0.66, "", 
  "", "", "", "", "", "", "", 7646., 45437., 1.13, 0.19, 2729., 0.068, 0.015, 
  68.7, "samples tested", "", "", "", "", "", "", "", "", "", 96.3, 
  4.0222503*^7, 88.125, 20., 3.186, 1.957, 15663.986, 2.5, 218.612, 8.83, "", 
  "", 94.576, 1.4, 70.6, 0.674}, {"IRQ", "Asia", "Iraq", "2020-04-15", 1415., 
  15., 30.429, 79., 1., 1.429, 35.179, 0.373, 0.757, 1.964, 0.025, 0.036, 
  0.69, "", "", "", "", "", "", "", "", 698., 46135., 1.147, 0.017, 2532., 
  0.063, 0.012, 83.2, "samples tested", "", "", "", "", "", "", "", "", "", 
  96.3, 4.0222503*^7, 88.125, 20., 3.186, 1.957, 15663.986, 2.5, 218.612, 
  8.83, "", "", 94.576, 1.4, 70.6, 0.674}, {"IRQ", "Asia", "Iraq", 
  "2020-04-16", 1434., 19., 28.857, 80., 1., 1.571, 35.652, 0.472, 0.717, 
  1.989, 0.025, 0.039, 0.74, "", "", "", "", "", "", "", "", 3125., 49260., 
  1.225, 0.078, 2685., 0.067, 0.011, 93., "samples tested", "", "", "", "", 
  "", "", "", "", "", 96.3, 4.0222503*^7, 88.125, 20., 3.186, 1.957, 
  15663.986, 2.5, 218.612, 8.83, "", "", 94.576, 1.4, 70.6, 0.674}, 
 {"IRQ", "Asia", "Iraq", "2020-04-17", 1482., 48., 29., 81., 1., 1.571, 
  36.845, 1.193, 0.721, 2.014, 0.025, 0.039, 0.82, "", "", "", "", "", "", 
  "", "", 2477., 51737., 1.286, 0.062, 2797., 0.07, 0.01, 96.4, 
  "samples tested", "", "", "", "", "", "", "", "", "", 96.3, 4.0222503*^7, 
  88.125, 20., 3.186, 1.957, 15663.986, 2.5, 218.612, 8.83, "", "", 94.576, 
  1.4, 70.6, 0.674}, {"IRQ", "Asia", "Iraq", "2020-04-18", 1513., 31., 
  27.857, 82., 1., 1.429, 37.616, 0.771, 0.693, 2.039, 0.025, 0.036, 0.85, 
  "", "", "", "", "", "", "", "", 2218., 53955., 1.341, 0.055, 2867., 0.071, 
  0.01, 102.9, "samples tested", "", "", "", "", "", "", "", "", "", 96.3, 
  4.0222503*^7, 88.125, 20., 3.186, 1.957, 15663.986, 2.5, 218.612, 8.83, "", 
  "", 94.576, 1.4, 70.6, 0.674}, {"IRQ", "Asia", "Iraq", "2020-04-19", 1539., 
  26., 26.714, 82., 0., 0.857, 38.262, 0.646, 0.664, 2.039, 0., 0.021, 0.87, 
  "", "", "", "", "", "", "", "", 2192., 56147., 1.396, 0.054, 2962., 0.074, 
  0.009, 110.9, "samples tested", "", "", "", "", "", "", "", "", "", 96.3, 
  4.0222503*^7, 88.125, 20., 3.186, 1.957, 15663.986, 2.5, 218.612, 8.83, "", 
  "", 94.576, 1.4, 70.6, 0.674}, {"IRQ", "Asia", "Iraq", "2020-04-20", 1574., 
  35., 28., 82., 0., 0.571, 39.132, 0.87, 0.696, 2.039, 0., 0.014, 0.92, "", 
  "", "", "", "", "", "", "", 2908., 59055., 1.468, 0.072, 3038., 0.076, 
  0.009, 108.5, "samples tested", "", "", "", "", "", "", "", "", "", 96.3, 
  4.0222503*^7, 88.125, 20., 3.186, 1.957, 15663.986, 2.5, 218.612, 8.83, "", 
  "", 94.576, 1.4, 70.6, 0.674}, {"IRQ", "Asia", "Iraq", "2020-04-21", 1602., 
  28., 28.857, 83., 1., 0.714, 39.828, 0.696, 0.717, 2.064, 0.025, 0.018, 
  0.95, "", "", "", "", "", "", "", "", 1782., 60837., 1.513, 0.044, 2200., 
  0.055, 0.013, 76.2, "samples tested", "", "", "", "", "", "", "", "", "", 
  85.19, 4.0222503*^7, 88.125, 20., 3.186, 1.957, 15663.986, 2.5, 218.612, 
  8.83, "", "", 94.576, 1.4, 70.6, 0.674}, {"IRQ", "Asia", "Iraq", 
  "2020-04-22", 1631., 29., 30.857, 83., 0., 0.571, 40.549, 0.721, 0.767, 
  2.064, 0., 0.014, 1.02, "", "", "", "", "", "", "", "", 2043., 62880., 
  1.563, 0.051, 2392., 0.059, 0.013, 77.5, "samples tested", "", "", "", "", 
  "", "", "", "", "", 85.19, 4.0222503*^7, 88.125, 20., 3.186, 1.957, 
  15663.986, 2.5, 218.612, 8.83, "", "", 94.576, 1.4, 70.6, 0.674}, 
 {"IRQ", "Asia", "Iraq", "2020-04-23", 1677., 46., 34.714, 83., 0., 0.429, 
  41.693, 1.144, 0.863, 2.064, 0., 0.011, 1.1, "", "", "", "", "", "", "", 
  "", 2002., 64882., 1.613, 0.05, 2232., 0.055, 0.016, 64.3, 
  "samples tested", "", "", "", "", "", "", "", "", "", 85.19, 4.0222503*^7, 
  88.125, 20., 3.186, 1.957, 15663.986, 2.5, 218.612, 8.83, "", "", 94.576, 
  1.4, 70.6, 0.674}, {"IRQ", "Asia", "Iraq", "2020-04-24", 1708., 31., 
  32.286, 86., 3., 0.714, 42.464, 0.771, 0.803, 2.138, 0.075, 0.018, 1.16, 
  "", "", "", "", "", "", "", "", 2411., 67293., 1.673, 0.06, 2222., 0.055, 
  0.015, 68.8, "samples tested", "", "", "", "", "", "", "", "", "", 85.19, 
  4.0222503*^7, 88.125, 20., 3.186, 1.957, 15663.986, 2.5, 218.612, 8.83, "", 
  "", 94.576, 1.4, 70.6, 0.674}, {"IRQ", "Asia", "Iraq", "2020-04-25", 1763., 
  55., 35.714, 86., 0., 0.571, 43.831, 1.367, 0.888, 2.138, 0., 0.014, 1.25, 
  "", "", "", "", "", "", "", "", 931., 68224., 1.696, 0.023, 2038., 0.051, 
  0.018, 57.1, "samples tested", "", "", "", "", "", "", "", "", "", 85.19, 
  4.0222503*^7, 88.125, 20., 3.186, 1.957, 15663.986, 2.5, 218.612, 8.83, "", 
  "", 94.576, 1.4, 70.6, 0.674}, {"IRQ", "Asia", "Iraq", "2020-04-26", 1820., 
  57., 40.143, 87., 1., 0.714, 45.248, 1.417, 0.998, 2.163, 0.025, 0.018, 
  1.29, "", "", "", "", "", "", "", "", 3247., 71471., 1.777, 0.081, 2189., 
  0.054, 0.018, 54.5, "samples tested", "", "", "", "", "", "", "", "", "", 
  85.19, 4.0222503*^7, 88.125, 20., 3.186, 1.957, 15663.986, 2.5, 218.612, 
  8.83, "", "", 94.576, 1.4, 70.6, 0.674}, {"IRQ", "Asia", "Iraq", 
  "2020-04-27", 1847., 27., 39., 88., 1., 0.857, 45.92, 0.671, 0.97, 2.188, 
  0.025, 0.021, 1.32, "", "", "", "", "", "", "", "", 2311., 73782., 1.834, 
  0.057, 2104., 0.052, 0.019, 53.9, "samples tested", "", "", "", "", "", "", 
  "", "", "", 85.19, 4.0222503*^7, 88.125, 20., 3.186, 1.957, 15663.986, 2.5, 
  218.612, 8.83, "", "", 94.576, 1.4, 70.6, 0.674}, 
 {"IRQ", "Asia", "Iraq", "2020-04-28", 1928., 81., 46.571, 90., 2., 1., 
  47.933, 2.014, 1.158, 2.238, 0.05, 0.025, 1.4, "", "", "", "", "", "", "", 
  "", 4648., 78430., 1.95, 0.116, 2513., 0.062, 0.019, 54., "samples tested", 
  "", "", "", "", "", "", "", "", "", 85.19, 4.0222503*^7, 88.125, 20., 
  3.186, 1.957, 15663.986, 2.5, 218.612, 8.83, "", "", 94.576, 1.4, 70.6, 
  0.674}, {"IRQ", "Asia", "Iraq", "2020-04-29", 2003., 75., 53.143, 92., 2., 
  1.286, 49.798, 1.865, 1.321, 2.287, 0.05, 0.032, 1.41, "", "", "", "", "", 
  "", "", "", 8278., 86708., 2.156, 0.206, 3404., 0.085, 0.016, 64.1, 
  "samples tested", "", "", "", "", "", "", "", "", "", 85.19, 4.0222503*^7, 
  88.125, 20., 3.186, 1.957, 15663.986, 2.5, 218.612, 8.83, "", "", 94.576, 
  1.4, 70.6, 0.674}, {"IRQ", "Asia", "Iraq", "2020-04-30", 2085., 82., 
  58.286, 93., 1., 1.429, 51.837, 2.039, 1.449, 2.312, 0.025, 0.036, 1.39, 
  "", "", "", "", "", "", "", "", 5353., 92061., 2.289, 0.133, 3883., 0.097, 
  0.015, 66.6, "samples tested", "", "", "", "", "", "", "", "", "", 85.19, 
  4.0222503*^7, 88.125, 20., 3.186, 1.957, 15663.986, 2.5, 218.612, 8.83, "", 
  "", 94.576, 1.4, 70.6, 0.674}, {"IRQ", "Asia", "Iraq", "2020-05-01", 2153., 
  68., 63.571, 94., 1., 1.143, 53.527, 1.691, 1.58, 2.337, 0.025, 0.028, 
  1.34, "", "", "", "", "", "", "", "", 3338., 95399., 2.372, 0.083, 4015., 
  0.1, 0.016, 63.2, "samples tested", "", "", "", "", "", "", "", "", "", 
  85.19, 4.0222503*^7, 88.125, 20., 3.186, 1.957, 15663.986, 2.5, 218.612, 
  8.83, "", "", 94.576, 1.4, 70.6, 0.674}, {"IRQ", "Asia", "Iraq", 
  "2020-05-02", 2219., 66., 65.143, 95., 1., 1.286, 55.168, 1.641, 1.62, 
  2.362, 0.025, 0.032, 1.28, "", "", "", "", "", "", "", "", 2854., 98253., 
  2.443, 0.071, 4290., 0.107, 0.015, 65.9, "samples tested", "", "", "", "", 
  "", "", "", "", "", 85.19, 4.0222503*^7, 88.125, 20., 3.186, 1.957, 
  15663.986, 2.5, 218.612, 8.83, "", "", 94.576, 1.4, 70.6, 0.674}, 
 {"IRQ", "Asia", "Iraq", "2020-05-03", 2296., 77., 68., 97., 2., 1.429, 
  57.082, 1.914, 1.691, 2.412, 0.05, 0.036, 1.24, "", "", "", "", "", "", "", 
  "", "", "", "", "", 4493., 0.112, 0.015, 66.1, "samples tested", "", "", 
  "", "", "", "", "", "", "", 85.19, 4.0222503*^7, 88.125, 20., 3.186, 1.957, 
  15663.986, 2.5, 218.612, 8.83, "", "", 94.576, 1.4, 70.6, 0.674}, 
 {"IRQ", "Asia", "Iraq", "2020-05-04", 2346., 50., 71.286, 98., 1., 1.429, 
  58.326, 1.243, 1.772, 2.436, 0.025, 0.036, 1.2, "", "", "", "", "", "", "", 
  "", "", 107586., 2.675, "", 4829., 0.12, 0.015, 67.7, "samples tested", "", 
  "", "", "", "", "", "", "", "", 85.19, 4.0222503*^7, 88.125, 20., 3.186, 
  1.957, 15663.986, 2.5, 218.612, 8.83, "", "", 94.576, 1.4, 70.6, 0.674}, 
 {"IRQ", "Asia", "Iraq", "2020-05-05", 2431., 85., 71.857, 102., 4., 1.714, 
  60.439, 2.113, 1.786, 2.536, 0.099, 0.043, 1.17, "", "", "", "", "", "", 
  "", "", 5898., 113484., 2.821, 0.147, 5008., 0.125, 0.014, 69.7, 
  "samples tested", "", "", "", "", "", "", "", "", "", 85.19, 4.0222503*^7, 
  88.125, 20., 3.186, 1.957, 15663.986, 2.5, 218.612, 8.83, "", "", 94.576, 
  1.4, 70.6, 0.674}, {"IRQ", "Asia", "Iraq", "2020-05-06", 2480., 49., 
  68.143, 102., 0., 1.429, 61.657, 1.218, 1.694, 2.536, 0., 0.036, 1.13, "", 
  "", "", "", "", "", "", "", 4242., 117726., 2.927, 0.105, 4431., 0.11, 
  0.015, 65., "samples tested", "", "", "", "", "", "", "", "", "", 85.19, 
  4.0222503*^7, 88.125, 20., 3.186, 1.957, 15663.986, 2.5, 218.612, 8.83, "", 
  "", 94.576, 1.4, 70.6, 0.674}, {"IRQ", "Asia", "Iraq", "2020-05-07", 2543., 
  63., 65.429, 102., 0., 1.286, 63.223, 1.566, 1.627, 2.536, 0., 0.032, 1.13, 
  "", "", "", "", "", "", "", "", 2878., 120604., 2.998, 0.072, 4078., 0.101, 
  0.016, 62.3, "samples tested", "", "", "", "", "", "", "", "", "", 85.19, 
  4.0222503*^7, 88.125, 20., 3.186, 1.957, 15663.986, 2.5, 218.612, 8.83, "", 
  "", 94.576, 1.4, 70.6, 0.674}, {"IRQ", "Asia", "Iraq", "2020-05-08", 2603., 
  60., 64.286, 104., 2., 1.429, 64.715, 1.492, 1.598, 2.586, 0.05, 0.036, 
  1.16, "", "", "", "", "", "", "", "", 2337., 122941., 3.057, 0.058, 3935., 
  0.098, 0.016, 61.2, "samples tested", "", "", "", "", "", "", "", "", "", 
  85.19, 4.0222503*^7, 88.125, 20., 3.186, 1.957, 15663.986, 2.5, 218.612, 
  8.83, "", "", 94.576, 1.4, 70.6, 0.674}, {"IRQ", "Asia", "Iraq", 
  "2020-05-09", 2679., 76., 65.714, 107., 3., 1.714, 66.605, 1.889, 1.634, 
  2.66, 0.075, 0.043, 1.18, "", "", "", "", "", "", "", "", 1979., 124920., 
  3.106, 0.049, 3810., 0.095, 0.017, 58., "samples tested", "", "", "", "", 
  "", "", "", "", "", 85.19, 4.0222503*^7, 88.125, 20., 3.186, 1.957, 
  15663.986, 2.5, 218.612, 8.83, "", "", 94.576, 1.4, 70.6, 0.674}, 
 {"IRQ", "Asia", "Iraq", "2020-05-10", 2767., 88., 67.286, 109., 2., 1.714, 
  68.792, 2.188, 1.673, 2.71, 0.05, 0.043, 1.21, "", "", "", "", "", "", "", 
  "", 2233., 127153., 3.161, 0.056, 3462., 0.086, 0.019, 51.5, 
  "samples tested", "", "", "", "", "", "", "", "", "", 85.19, 4.0222503*^7, 
  88.125, 20., 3.186, 1.957, 15663.986, 2.5, 218.612, 8.83, "", "", 94.576, 
  1.4, 70.6, 0.674}, {"IRQ", "Asia", "Iraq", "2020-05-11", 2818., 51., 
  67.429, 110., 1., 1.714, 70.06, 1.268, 1.676, 2.735, 0.025, 0.043, 1.23, 
  "", "", "", "", "", "", "", "", 2548., 129701., 3.225, 0.063, 3159., 0.079, 
  0.021, 46.8, "samples tested", "", "", "", "", "", "", "", "", "", 82.41, 
  4.0222503*^7, 88.125, 20., 3.186, 1.957, 15663.986, 2.5, 218.612, 8.83, "", 
  "", 94.576, 1.4, 70.6, 0.674}, {"IRQ", "Asia", "Iraq", "2020-05-12", 2913., 
  95., 68.857, 112., 2., 1.429, 72.422, 2.362, 1.712, 2.785, 0.05, 0.036, 
  1.28, "", "", "", "", "", "", "", "", 2756., 132457., 3.293, 0.069, 2710., 
  0.067, 0.025, 39.4, "samples tested", "", "", "", "", "", "", "", "", "", 
  82.41, 4.0222503*^7, 88.125, 20., 3.186, 1.957, 15663.986, 2.5, 218.612, 
  8.83, "", "", 94.576, 1.4, 70.6, 0.674}, {"IRQ", "Asia", "Iraq", 
  "2020-05-13", 3032., 119., 78.857, 115., 3., 1.857, 75.381, 2.959, 1.961, 
  2.859, 0.075, 0.046, 1.3, "", "", "", "", "", "", "", "", 4183., 136640., 
  3.397, 0.104, 2702., 0.067, 0.029, 34.3, "samples tested", "", "", "", "", 
  "", "", "", "", "", 82.41, 4.0222503*^7, 88.125, 20., 3.186, 1.957, 
  15663.986, 2.5, 218.612, 8.83, "", "", 94.576, 1.4, 70.6, 0.674}, 
 {"IRQ", "Asia", "Iraq", "2020-05-14", 3143., 111., 85.714, 115., 0., 1.857, 
  78.14, 2.76, 2.131, 2.859, 0., 0.046, 1.28, "", "", "", "", "", "", "", "", 
  3933., 140573., 3.495, 0.098, 2853., 0.071, 0.03, 33.3, "samples tested", 
  "", "", "", "", "", "", "", "", "", 82.41, 4.0222503*^7, 88.125, 20., 
  3.186, 1.957, 15663.986, 2.5, 218.612, 8.83, "", "", 94.576, 1.4, 70.6, 
  0.674}, {"IRQ", "Asia", "Iraq", "2020-05-15", 3193., 50., 84.286, 117., 2., 
  1.857, 79.383, 1.243, 2.095, 2.909, 0.05, 0.046, 1.25, "", "", "", "", "", 
  "", "", "", 2921., 143494., 3.568, 0.073, 2936., 0.073, 0.029, 34.8, 
  "samples tested", "", "", "", "", "", "", "", "", "", 82.41, 4.0222503*^7, 
  88.125, 20., 3.186, 1.957, 15663.986, 2.5, 218.612, 8.83, "", "", 94.576, 
  1.4, 70.6, 0.674}, {"IRQ", "Asia", "Iraq", "2020-05-16", 3260., 67., 83., 
  121., 4., 2., 81.049, 1.666, 2.064, 3.008, 0.099, 0.05, 1.27, "", "", "", 
  "", "", "", "", "", 3100., 146594., 3.645, 0.077, 3096., 0.077, 0.027, 
  37.3, "samples tested", "", "", "", "", "", "", "", "", "", 82.41, 
  4.0222503*^7, 88.125, 20., 3.186, 1.957, 15663.986, 2.5, 218.612, 8.83, "", 
  "", 94.576, 1.4, 70.6, 0.674}, {"IRQ", "Asia", "Iraq", "2020-05-17", 3404., 
  144., 91., 123., 2., 2., 84.629, 3.58, 2.262, 3.058, 0.05, 0.05, 1.36, "", 
  "", "", "", "", "", "", "", 3107., 149701., 3.722, 0.077, 3221., 0.08, 
  0.028, 35.4, "samples tested", "", "", "", "", "", "", "", "", "", 82.41, 
  4.0222503*^7, 88.125, 20., 3.186, 1.957, 15663.986, 2.5, 218.612, 8.83, "", 
  "", 94.576, 1.4, 70.6, 0.674}, {"IRQ", "Asia", "Iraq", "2020-05-18", 3554., 
  150., 105.143, 127., 4., 2.429, 88.358, 3.729, 2.614, 3.157, 0.099, 0.06, 
  1.39, "", "", "", "", "", "", "", "", 3520., 153221., 3.809, 0.088, 3360., 
  0.084, 0.031, 32., "samples tested", "", "", "", "", "", "", "", "", "", 
  82.41, 4.0222503*^7, 88.125, 20., 3.186, 1.957, 15663.986, 2.5, 218.612, 
  8.83, "", "", 94.576, 1.4, 70.6, 0.674}, {"IRQ", "Asia", "Iraq", 
  "2020-05-19", 3611., 57., 99.714, 131., 4., 2.714, 89.776, 1.417, 2.479, 
  3.257, 0.099, 0.067, 1.36, "", "", "", "", "", "", "", "", 4441., 157662., 
  3.92, 0.11, 3601., 0.09, 0.028, 36.1, "samples tested", "", "", "", "", "", 
  "", "", "", "", 82.41, 4.0222503*^7, 88.125, 20., 3.186, 1.957, 15663.986, 
  2.5, 218.612, 8.83, "", "", 94.576, 1.4, 70.6, 0.674}, 
 {"IRQ", "Asia", "Iraq", "2020-05-20", 3724., 113., 98.857, 134., 3., 2.714, 
  92.585, 2.809, 2.458, 3.331, 0.075, 0.067, 1.4, "", "", "", "", "", "", "", 
  "", 5947., 163609., 4.068, 0.148, 3853., 0.096, 0.026, 39., 
  "samples tested", "", "", "", "", "", "", "", "", "", 82.41, 4.0222503*^7, 
  88.125, 20., 3.186, 1.957, 15663.986, 2.5, 218.612, 8.83, "", "", 94.576, 
  1.4, 70.6, 0.674}, {"IRQ", "Asia", "Iraq", "2020-05-21", 3877., 153., 
  104.857, 140., 6., 3.571, 96.389, 3.804, 2.607, 3.481, 0.149, 0.089, 1.48, 
  "", "", "", "", "", "", "", "", "", "", "", "", 4124., 0.103, 0.025, 39.3, 
  "samples tested", "", "", "", "", "", "", "", "", "", 82.41, 4.0222503*^7, 
  88.125, 20., 3.186, 1.957, 15663.986, 2.5, 218.612, 8.83, "", "", 94.576, 
  1.4, 70.6, 0.674}, {"IRQ", "Asia", "Iraq", "2020-05-22", 3964., 87., 
  110.143, 147., 7., 4.286, 98.552, 2.163, 2.738, 3.655, 0.174, 0.107, 1.55, 
  "", "", "", "", "", "", "", "", "", "", "", "", 4540., 0.113, 0.024, 41.2, 
  "samples tested", "", "", "", "", "", "", "", "", "", 82.41, 4.0222503*^7, 
  88.125, 20., 3.186, 1.957, 15663.986, 2.5, 218.612, 8.83, "", "", 94.576, 
  1.4, 70.6, 0.674}, {"IRQ", "Asia", "Iraq", "2020-05-23", 4272., 308., 
  144.571, 152., 5., 4.429, 106.209, 7.657, 3.594, 3.779, 0.124, 0.11, 1.67, 
  "", "", "", "", "", "", "", "", "", "", "", "", 4930., 0.123, 0.029, 34.1, 
  "samples tested", "", "", "", "", "", "", "", "", "", 82.41, 4.0222503*^7, 
  88.125, 20., 3.186, 1.957, 15663.986, 2.5, 218.612, 8.83, "", "", 94.576, 
  1.4, 70.6, 0.674}, {"IRQ", "Asia", "Iraq", "2020-05-24", 4469., 197., 
  152.143, 160., 8., 5.286, 111.107, 4.898, 3.783, 3.978, 0.199, 0.131, 1.65, 
  "", "", "", "", "", "", "", "", "", "", "", "", 5319., 0.132, 0.029, 35., 
  "samples tested", "", "", "", "", "", "", "", "", "", 82.41, 4.0222503*^7, 
  88.125, 20., 3.186, 1.957, 15663.986, 2.5, 218.612, 8.83, "", "", 94.576, 
  1.4, 70.6, 0.674}, {"IRQ", "Asia", "Iraq", "2020-05-25", 4632., 163., 154., 
  163., 3., 5.143, 115.159, 4.052, 3.829, 4.052, 0.075, 0.128, 1.64, "", "", 
  "", "", "", "", "", "", "", "", "", "", 5649., 0.14, 0.027, 36.7, 
  "samples tested", "", "", "", "", "", "", "", "", "", 82.41, 4.0222503*^7, 
  88.125, 20., 3.186, 1.957, 15663.986, 2.5, 218.612, 8.83, "", "", 94.576, 
  1.4, 70.6, 0.674}, {"IRQ", "Asia", "Iraq", "2020-05-26", 4848., 216., 
  176.714, 169., 6., 5.429, 120.53, 5.37, 4.393, 4.202, 0.149, 0.135, 1.67, 
  "", "", "", "", "", "", "", "", "", "", "", "", 5848., 0.145, 0.03, 33.1, 
  "samples tested", "", "", "", "", "", "", "", "", "", 92.59, 4.0222503*^7, 
  88.125, 20., 3.186, 1.957, 15663.986, 2.5, 218.612, 8.83, "", "", 94.576, 
  1.4, 70.6, 0.674}, {"IRQ", "Asia", "Iraq", "2020-05-27", 5135., 287., 
  201.571, 175., 6., 5.857, 127.665, 7.135, 5.011, 4.351, 0.149, 0.146, 1.7, 
  "", "", "", "", "", "", "", "", "", "", "", "", 5832., 0.145, 0.035, 28.9, 
  "samples tested", "", "", "", "", "", "", "", "", "", 92.59, 4.0222503*^7, 
  88.125, 20., 3.186, 1.957, 15663.986, 2.5, 218.612, 8.83, "", "", 94.576, 
  1.4, 70.6, 0.674}, {"IRQ", "Asia", "Iraq", "2020-05-28", 5457., 322., 
  225.714, 179., 4., 5.571, 135.67, 8.005, 5.612, 4.45, 0.099, 0.139, 1.73, 
  "", "", "", "", "", "", "", "", "", "", "", "", 5832., 0.145, 0.039, 25.8, 
  "samples tested", "", "", "", "", "", "", "", "", "", 92.59, 4.0222503*^7, 
  88.125, 20., 3.186, 1.957, 15663.986, 2.5, 218.612, 8.83, "", "", 94.576, 
  1.4, 70.6, 0.674}, {"IRQ", "Asia", "Iraq", "2020-05-29", 5873., 416., 
  272.714, 185., 6., 5.429, 146.013, 10.342, 6.78, 4.599, 0.149, 0.135, 1.74, 
  "", "", "", "", "", "", "", "", "", "", "", "", 5832., 0.145, 0.047, 21.4, 
  "samples tested", "", "", "", "", "", "", "", "", "", 92.59, 4.0222503*^7, 
  88.125, 20., 3.186, 1.957, 15663.986, 2.5, 218.612, 8.83, "", "", 94.576, 
  1.4, 70.6, 0.674}, {"IRQ", "Asia", "Iraq", "2020-05-30", 6179., 306., 
  272.429, 195., 10., 6.143, 153.62, 7.608, 6.773, 4.848, 0.249, 0.153, 1.7, 
  "", "", "", "", "", "", "", "", "", "", "", "", 5832., 0.145, 0.047, 21.4, 
  "samples tested", "", "", "", "", "", "", "", "", "", 92.59, 4.0222503*^7, 
  88.125, 20., 3.186, 1.957, 15663.986, 2.5, 218.612, 8.83, "", "", 94.576, 
  1.4, 70.6, 0.674}, {"IRQ", "Asia", "Iraq", "2020-05-31", 6439., 260., 
  281.429, 205., 10., 6.429, 160.085, 6.464, 6.997, 5.097, 0.249, 0.16, 1.72, 
  "", "", "", "", "", "", "", "", "", 227756., 5.662, "", 5832., 0.145, 
  0.048, 20.7, "samples tested", "", "", "", "", "", "", "", "", "", 92.59, 
  4.0222503*^7, 88.125, 20., 3.186, 1.957, 15663.986, 2.5, 218.612, 8.83, "", 
  "", 94.576, 1.4, 70.6, 0.674}, {"IRQ", "Asia", "Iraq", "2020-06-01", 6868., 
  429., 319.429, 215., 10., 7.429, 170.75, 10.666, 7.942, 5.345, 0.249, 
  0.185, 1.82, "", "", "", "", "", "", "", "", 10495., 238251., 5.923, 0.261, 
  6498., 0.162, 0.049, 20.3, "samples tested", "", "", "", "", "", "", "", 
  "", "", 92.59, 4.0222503*^7, 88.125, 20., 3.186, 1.957, 15663.986, 2.5, 
  218.612, 8.83, "", "", 94.576, 1.4, 70.6, 0.674}, 
 {"IRQ", "Asia", "Iraq", "2020-06-02", 7387., 519., 362.714, 235., 20., 
  9.429, 183.653, 12.903, 9.018, 5.843, 0.497, 0.234, 1.9, "", "", "", "", 
  "", "", "", "", 13463., 251714., 6.258, 0.335, 7588., 0.189, 0.048, 20.9, 
  "samples tested", "", "", "", "", "", "", "", "", "", 92.59, 4.0222503*^7, 
  88.125, 20., 3.186, 1.957, 15663.986, 2.5, 218.612, 8.83, "", "", 94.576, 
  1.4, 70.6, 0.674}, {"IRQ", "Asia", "Iraq", "2020-06-03", 8168., 781., 
  433.286, 256., 21., 11.571, 203.07, 19.417, 10.772, 6.365, 0.522, 0.288, 
  1.96, "", "", "", "", "", "", "", "", 8585., 260299., 6.471, 0.213, 7981., 
  0.198, 0.054, 18.4, "samples tested", "", "", "", "", "", "", "", "", "", 
  92.59, 4.0222503*^7, 88.125, 20., 3.186, 1.957, 15663.986, 2.5, 218.612, 
  8.83, "", "", 94.576, 1.4, 70.6, 0.674}, {"IRQ", "Asia", "Iraq", 
  "2020-06-04", 8840., 672., 483.286, 271., 15., 13.143, 219.777, 16.707, 
  12.015, 6.738, 0.373, 0.327, 1.96, "", "", "", "", "", "", "", "", 11960., 
  272259., 6.769, 0.297, 8857., 0.22, 0.055, 18.3, "samples tested", "", "", 
  "", "", "", "", "", "", "", 92.59, 4.0222503*^7, 88.125, 20., 3.186, 1.957, 
  15663.986, 2.5, 218.612, 8.83, "", "", 94.576, 1.4, 70.6, 0.674}, 
 {"IRQ", "Asia", "Iraq", "2020-06-05", 9846., 1006., 567.571, 285., 14., 
  14.286, 244.788, 25.011, 14.111, 7.086, 0.348, 0.355, 1.98, "", "", "", "", 
  "", "", "", "", 9642., 281901., 7.009, 0.24, 9401., 0.234, 0.06, 16.6, 
  "samples tested", "", "", "", "", "", "", "", "", "", 92.59, 4.0222503*^7, 
  88.125, 20., 3.186, 1.957, 15663.986, 2.5, 218.612, 8.83, "", "", 94.576, 
  1.4, 70.6, 0.674}, {"IRQ", "Asia", "Iraq", "2020-06-06", 11098., 1252., 
  702.714, 318., 33., 17.571, 275.915, 31.127, 17.471, 7.906, 0.82, 0.437, 
  1.94, "", "", "", "", "", "", "", "", 12543., 294444., 7.32, 0.312, 10360., 
  0.258, 0.068, 14.7, "samples tested", "", "", "", "", "", "", "", "", "", 
  92.59, 4.0222503*^7, 88.125, 20., 3.186, 1.957, 15663.986, 2.5, 218.612, 
  8.83, "", "", 94.576, 1.4, 70.6, 0.674}, {"IRQ", "Asia", "Iraq", 
  "2020-06-07", 12366., 1268., 846.714, 346., 28., 20.143, 307.44, 31.525, 
  21.051, 8.602, 0.696, 0.501, 1.85, "", "", "", "", "", "", "", "", 8609., 
  303053., 7.534, 0.214, 10757., 0.267, 0.079, 12.7, "samples tested", "", 
  "", "", "", "", "", "", "", "", 92.59, 4.0222503*^7, 88.125, 20., 3.186, 
  1.957, 15663.986, 2.5, 218.612, 8.83, "", "", 94.576, 1.4, 70.6, 0.674}, 
 {"IRQ", "Asia", "Iraq", "2020-06-08", 13481., 1115., 944.714, 370., 24., 
  22.143, 335.161, 27.721, 23.487, 9.199, 0.597, 0.551, 1.72, "", "", "", "", 
  "", "", "", "", 8927., 311980., 7.756, 0.222, 10533., 0.262, 0.09, 11.1, 
  "samples tested", "", "", "", "", "", "", "", "", "", 92.59, 4.0222503*^7, 
  88.125, 20., 3.186, 1.957, 15663.986, 2.5, 218.612, 8.83, "", "", 94.576, 
  1.4, 70.6, 0.674}, {"IRQ", "Asia", "Iraq", "2020-06-09", 14268., 787., 
  983., 392., 22., 22.429, 354.727, 19.566, 24.439, 9.746, 0.547, 0.558, 1.6, 
  "", "", "", "", "", "", "", "", 10711., 322691., 8.023, 0.266, 10140., 
  0.252, 0.097, 10.3, "samples tested", "", "", "", "", "", "", "", "", "", 
  92.59, 4.0222503*^7, 88.125, 20., 3.186, 1.957, 15663.986, 2.5, 218.612, 
  8.83, "", "", 94.576, 1.4, 70.6, 0.674}, {"IRQ", "Asia", "Iraq", 
  "2020-06-10", 15414., 1146., 1035.143, 426., 34., 24.286, 383.218, 28.492, 
  25.735, 10.591, 0.845, 0.604, 1.52, "", "", "", "", "", "", "", "", 7835., 
  330526., 8.217, 0.195, 10032., 0.249, 0.103, 9.7, "samples tested", "", "", 
  "", "", "", "", "", "", "", 92.59, 4.0222503*^7, 88.125, 20., 3.186, 1.957, 
  15663.986, 2.5, 218.612, 8.83, "", "", 94.576, 1.4, 70.6, 0.674}, 
 {"IRQ", "Asia", "Iraq", "2020-06-11", 16675., 1261., 1119.286, 457., 31., 
  26.571, 414.569, 31.351, 27.827, 11.362, 0.771, 0.661, 1.47, "", "", "", 
  "", "", "", "", "", 9342., 339868., 8.45, 0.232, 9658., 0.24, 0.116, 8.6, 
  "samples tested", "", "", "", "", "", "", "", "", "", 92.59, 4.0222503*^7, 
  88.125, 20., 3.186, 1.957, 15663.986, 2.5, 218.612, 8.83, "", "", 94.576, 
  1.4, 70.6, 0.674}, {"IRQ", "Asia", "Iraq", "2020-06-12", 17770., 1095., 
  1132., 496., 39., 30.143, 441.792, 27.224, 28.143, 12.331, 0.97, 0.749, 
  1.41, "", "", "", "", "", "", "", "", 9757., 349625., 8.692, 0.243, 9675., 
  0.241, 0.117, 8.5, "samples tested", "", "", "", "", "", "", "", "", "", 
  92.59, 4.0222503*^7, 88.125, 20., 3.186, 1.957, 15663.986, 2.5, 218.612, 
  8.83, "", "", 94.576, 1.4, 70.6, 0.674}, {"IRQ", "Asia", "Iraq", 
  "2020-06-13", 18950., 1180., 1121.714, 549., 53., 33., 471.129, 29.337, 
  27.888, 13.649, 1.318, 0.82, 1.37, "", "", "", "", "", "", "", "", 10325., 
  359950., 8.949, 0.257, 9358., 0.233, 0.12, 8.3, "samples tested", "", "", 
  "", "", "", "", "", "", "", 92.59, 4.0222503*^7, 88.125, 20., 3.186, 1.957, 
  15663.986, 2.5, 218.612, 8.83, "", "", 94.576, 1.4, 70.6, 0.674}, 
 {"IRQ", "Asia", "Iraq", "2020-06-14", 20209., 1259., 1120.429, 607., 58., 
  37.286, 502.43, 31.301, 27.856, 15.091, 1.442, 0.927, 1.37, "", "", "", "", 
  "", "", "", "", 9920., 369870., 9.196, 0.247, 9545., 0.237, 0.117, 8.5, 
  "samples tested", "", "", "", "", "", "", "", "", "", 92.59, 4.0222503*^7, 
  88.125, 20., 3.186, 1.957, 15663.986, 2.5, 218.612, 8.83, "", "", 94.576, 
  1.4, 70.6, 0.674}, {"IRQ", "Asia", "Iraq", "2020-06-15", 21315., 1106., 
  1119.143, 652., 45., 40.286, 529.927, 27.497, 27.824, 16.21, 1.119, 1.002, 
  1.36, "", "", "", "", "", "", "", "", 10135., 380005., 9.448, 0.252, 9718., 
  0.242, 0.115, 8.7, "samples tested", "", "", "", "", "", "", "", "", "", 
  92.59, 4.0222503*^7, 88.125, 20., 3.186, 1.957, 15663.986, 2.5, 218.612, 
  8.83, "", "", 94.576, 1.4, 70.6, 0.674}, {"IRQ", "Asia", "Iraq", 
  "2020-06-16", 22700., 1385., 1204.571, 712., 60., 45.714, 564.361, 34.433, 
  29.948, 17.702, 1.492, 1.137, 1.36, "", "", "", "", "", "", "", "", 10330., 
  390335., 9.704, 0.257, 9663., 0.24, 0.125, 8., "samples tested", "", "", 
  "", "", "", "", "", "", "", 92.59, 4.0222503*^7, 88.125, 20., 3.186, 1.957, 
  15663.986, 2.5, 218.612, 8.83, "", "", 94.576, 1.4, 70.6, 0.674}, 
 {"IRQ", "Asia", "Iraq", "2020-06-17", 24254., 1554., 1262.857, 773., 61., 
  49.571, 602.996, 38.635, 31.397, 19.218, 1.517, 1.232, 1.35, "", "", "", 
  "", "", "", "", "", 13053., 403388., 10.029, 0.325, 10409., 0.259, 0.121, 
  8.2, "samples tested", "", "", "", "", "", "", "", "", "", 92.59, 
  4.0222503*^7, 88.125, 20., 3.186, 1.957, 15663.986, 2.5, 218.612, 8.83, "", 
  "", 94.576, 1.4, 70.6, 0.674}, {"IRQ", "Asia", "Iraq", "2020-06-18", 
  25717., 1463., 1291.714, 856., 83., 57., 639.368, 36.373, 32.114, 21.282, 
  2.064, 1.417, 1.34, "", "", "", "", "", "", "", "", 10578., 413966., 
  10.292, 0.263, 10585., 0.263, 0.122, 8.2, "samples tested", "", "", "", "", 
  "", "", "", "", "", 92.59, 4.0222503*^7, 88.125, 20., 3.186, 1.957, 
  15663.986, 2.5, 218.612, 8.83, "", "", 94.576, 1.4, 70.6, 0.674}, 
 {"IRQ", "Asia", "Iraq", "2020-06-19", 27352., 1635., 1368.857, 925., 69., 
  61.286, 680.017, 40.649, 34.032, 22.997, 1.715, 1.524, 1.35, "", "", "", 
  "", "", "", "", "", 11226., 425192., 10.571, 0.279, 10795., 0.268, 0.127, 
  7.9, "samples tested", "", "", "", "", "", "", "", "", "", 92.59, 
  4.0222503*^7, 88.125, 20., 3.186, 1.957, 15663.986, 2.5, 218.612, 8.83, "", 
  "", 94.576, 1.4, 70.6, 0.674}, {"IRQ", "Asia", "Iraq", "2020-06-20", 
  29222., 1870., 1467.429, 1013., 88., 66.286, 726.509, 46.491, 36.483, 
  25.185, 2.188, 1.648, 1.35, "", "", "", "", "", "", "", "", 10022., 
  435214., 10.82, 0.249, 10752., 0.267, 0.136, 7.3, "samples tested", "", "", 
  "", "", "", "", "", "", "", 92.59, 4.0222503*^7, 88.125, 20., 3.186, 1.957, 
  15663.986, 2.5, 218.612, 8.83, "", "", 94.576, 1.4, 70.6, 0.674}, 
 {"IRQ", "Asia", "Iraq", "2020-06-21", 30868., 1646., 1522.714, 1100., 87., 
  70.429, 767.431, 40.922, 37.857, 27.348, 2.163, 1.751, 1.34, "", "", "", 
  "", "", "", "", "", 10027., 445241., 11.069, 0.249, 10767., 0.268, 0.141, 
  7.1, "samples tested", "", "", "", "", "", "", "", "", "", 92.59, 
  4.0222503*^7, 88.125, 20., 3.186, 1.957, 15663.986, 2.5, 218.612, 8.83, "", 
  "", 94.576, 1.4, 70.6, 0.674}, {"IRQ", "Asia", "Iraq", "2020-06-22", 
  32676., 1808., 1623., 1167., 67., 73.571, 812.381, 44.95, 40.351, 29.014, 
  1.666, 1.829, 1.34, "", "", "", "", "", "", "", "", 10075., 455316., 11.32, 
  0.25, 10759., 0.267, 0.151, 6.6, "samples tested", "", "", "", "", "", "", 
  "", "", "", 92.59, 4.0222503*^7, 88.125, 20., 3.186, 1.957, 15663.986, 2.5, 
  218.612, 8.83, "", "", 94.576, 1.4, 70.6, 0.674}, 
 {"IRQ", "Asia", "Iraq", "2020-06-23", 34502., 1826., 1686., 1251., 84., 77., 
  857.779, 45.397, 41.917, 31.102, 2.088, 1.914, 1.33, "", "", "", "", "", 
  "", "", "", 10672., 465988., 11.585, 0.265, 10808., 0.269, 0.156, 6.4, 
  "samples tested", "", "", "", "", "", "", "", "", "", 92.59, 4.0222503*^7, 
  88.125, 20., 3.186, 1.957, 15663.986, 2.5, 218.612, 8.83, "", "", 94.576, 
  1.4, 70.6, 0.674}, {"IRQ", "Asia", "Iraq", "2020-06-24", 36702., 2200., 
  1778.286, 1330., 79., 79.571, 912.474, 54.696, 44.211, 33.066, 1.964, 
  1.978, 1.31, "", "", "", "", "", "", "", "", 11445., 477433., 11.87, 0.285, 
  10578., 0.263, 0.168, 5.9, "samples tested", "", "", "", "", "", "", "", 
  "", "", 92.59, 4.0222503*^7, 88.125, 20., 3.186, 1.957, 15663.986, 2.5, 
  218.612, 8.83, "", "", 94.576, 1.4, 70.6, 0.674}, 
 {"IRQ", "Asia", "Iraq", "2020-06-25", 39139., 2437., 1917.429, 1437., 107., 
  83., 973.062, 60.588, 47.671, 35.726, 2.66, 2.064, 1.29, "", "", "", "", 
  "", "", "", "", 11370., 488803., 12.152, 0.283, 10691., 0.266, 0.179, 5.6, 
  "samples tested", "", "", "", "", "", "", "", "", "", 92.59, 4.0222503*^7, 
  88.125, 20., 3.186, 1.957, 15663.986, 2.5, 218.612, 8.83, "", "", 94.576, 
  1.4, 70.6, 0.674}, {"IRQ", "Asia", "Iraq", "2020-06-26", 41193., 2054., 
  1977.286, 1559., 122., 90.571, 1024.128, 51.066, 49.159, 38.759, 3.033, 
  2.252, 1.25, "", "", "", "", "", "", "", "", 11920., 500723., 12.449, 
  0.296, 10790., 0.268, 0.183, 5.5, "samples tested", "", "", "", "", "", "", 
  "", "", "", 92.59, 4.0222503*^7, 88.125, 20., 3.186, 1.957, 15663.986, 2.5, 
  218.612, 8.83, "", "", 94.576, 1.4, 70.6, 0.674}, 
 {"IRQ", "Asia", "Iraq", "2020-06-27", 43262., 2069., 2005.714, 1660., 101., 
  92.429, 1075.567, 51.439, 49.865, 41.27, 2.511, 2.298, 1.22, "", "", "", 
  "", "", "", "", "", 9630., 510353., 12.688, 0.239, 10734., 0.267, 0.187, 
  5.4, "samples tested", "", "", "", "", "", "", "", "", "", 92.59, 
  4.0222503*^7, 88.125, 20., 3.186, 1.957, 15663.986, 2.5, 218.612, 8.83, "", 
  "", 94.576, 1.4, 70.6, 0.674}, {"IRQ", "Asia", "Iraq", "2020-06-28", 
  45402., 2140., 2076.286, 1756., 96., 93.714, 1128.771, 53.204, 51.62, 
  43.657, 2.387, 2.33, 1.19, "", "", "", "", "", "", "", "", 10595., 520948., 
  12.952, 0.263, 10815., 0.269, 0.192, 5.2, "samples tested", "", "", "", "", 
  "", "", "", "", "", 92.59, 4.0222503*^7, 88.125, 20., 3.186, 1.957, 
  15663.986, 2.5, 218.612, 8.83, "", "", 94.576, 1.4, 70.6, 0.674}, 
 {"IRQ", "Asia", "Iraq", "2020-06-29", 47151., 1749., 2067.857, 1839., 83., 
  96., 1172.254, 43.483, 51.41, 45.721, 2.064, 2.387, 1.17, "", "", "", "", 
  "", "", "", "", 11172., 532120., 13.229, 0.278, 10972., 0.273, 0.188, 5.3, 
  "samples tested", "", "", "", "", "", "", "", "", "", 92.59, 4.0222503*^7, 
  88.125, 20., 3.186, 1.957, 15663.986, 2.5, 218.612, 8.83, "", "", 94.576, 
  1.4, 70.6, 0.674}, {"IRQ", "Asia", "Iraq", "2020-06-30", 49109., 1958., 
  2086.714, 1943., 104., 98.857, 1220.933, 48.679, 51.879, 48.306, 2.586, 
  2.458, 1.16, "", "", "", "", "", "", "", "", 12425., 544545., 13.538, 
  0.309, 11222., 0.279, 0.186, 5.4, "samples tested", "", "", "", "", "", "", 
  "", "", "", 92.59, 4.0222503*^7, 88.125, 20., 3.186, 1.957, 15663.986, 2.5, 
  218.612, 8.83, "", "", 94.576, 1.4, 70.6, 0.674}, 
 {"IRQ", "Asia", "Iraq", "2020-07-01", 51524., 2415., 2117.429, 2050., 107., 
  102.857, 1280.974, 60.041, 52.643, 50.966, 2.66, 2.557, 1.15, "", "", "", 
  "", "", "", "", "", 11378., 555923., 13.821, 0.283, 11213., 0.279, 0.189, 
  5.3, "samples tested", "", "", "", "", "", "", "", "", "", 92.59, 
  4.0222503*^7, 88.125, 20., 3.186, 1.957, 15663.986, 2.5, 218.612, 8.83, "", 
  "", 94.576, 1.4, 70.6, 0.674}, {"IRQ", "Asia", "Iraq", "2020-07-02", 
  53708., 2184., 2081.286, 2160., 110., 103.286, 1335.272, 54.298, 51.744, 
  53.701, 2.735, 2.568, 1.14, "", "", "", "", "", "", "", "", 11762., 
  567685., 14.114, 0.292, 11269., 0.28, 0.185, 5.4, "samples tested", "", "", 
  "", "", "", "", "", "", "", 92.59, 4.0222503*^7, 88.125, 20., 3.186, 1.957, 
  15663.986, 2.5, 218.612, 8.83, "", "", 94.576, 1.4, 70.6, 0.674}, 
 {"IRQ", "Asia", "Iraq", "2020-07-03", 56020., 2312., 2118.143, 2262., 102., 
  100.429, 1392.753, 57.48, 52.661, 56.237, 2.536, 2.497, 1.13, "", "", "", 
  "", "", "", "", "", 12176., 579861., 14.416, 0.303, 11305., 0.281, 0.187, 
  5.3, "samples tested", "", "", "", "", "", "", "", "", "", 92.59, 
  4.0222503*^7, 88.125, 20., 3.186, 1.957, 15663.986, 2.5, 218.612, 8.83, "", 
  "", 94.576, 1.4, 70.6, 0.674}, {"IRQ", "Asia", "Iraq", "2020-07-04", 
  58354., 2334., 2156., 2368., 106., 101.143, 1450.78, 58.027, 53.602, 
  58.873, 2.635, 2.515, 1.12, "", "", "", "", "", "", "", "", 9516., 589377., 
  14.653, 0.237, 11289., 0.281, 0.191, 5.2, "samples tested", "", "", "", "", 
  "", "", "", "", "", 92.59, 4.0222503*^7, 88.125, 20., 3.186, 1.957, 
  15663.986, 2.5, 218.612, 8.83, "", "", 94.576, 1.4, 70.6, 0.674}, 
 {"IRQ", "Asia", "Iraq", "2020-07-05", 60479., 2125., 2153.857, 2473., 105., 
  102.429, 1503.611, 52.831, 53.549, 61.483, 2.61, 2.547, 1.11, "", "", "", 
  "", "", "", "", "", 11711., 601088., 14.944, 0.291, 11449., 0.285, 0.188, 
  5.3, "samples tested", "", "", "", "", "", "", "", "", "", 92.59, 
  4.0222503*^7, 88.125, 20., 3.186, 1.957, 15663.986, 2.5, 218.612, 8.83, "", 
  "", 94.576, 1.4, 70.6, 0.674}, {"IRQ", "Asia", "Iraq", "2020-07-06", 
  62275., 1796., 2160.571, 2567., 94., 104., 1548.263, 44.652, 53.715, 63.82, 
  2.337, 2.586, 1.11, "", "", "", "", "", "", "", "", 11519., 612607., 15.23, 
  0.286, 11498., 0.286, 0.188, 5.3, "samples tested", "", "", "", "", "", "", 
  "", "", "", 92.59, 4.0222503*^7, 88.125, 20., 3.186, 1.957, 15663.986, 2.5, 
  218.612, 8.83, "", "", 94.576, 1.4, 70.6, 0.674}, 
 {"IRQ", "Asia", "Iraq", "2020-07-07", 64701., 2426., 2227.429, 2685., 118., 
  106., 1608.577, 60.314, 55.378, 66.754, 2.934, 2.635, 1.12, "", "", "", "", 
  "", "", "", "", 11813., 624420., 15.524, 0.294, 11411., 0.284, 0.195, 5.1, 
  "samples tested", "", "", "", "", "", "", "", "", "", 92.59, 4.0222503*^7, 
  88.125, 20., 3.186, 1.957, 15663.986, 2.5, 218.612, 8.83, "", "", 94.576, 
  1.4, 70.6, 0.674}, {"IRQ", "Asia", "Iraq", "2020-07-08", 67442., 2741., 
  2274., 2779., 94., 104.143, 1676.723, 68.146, 56.536, 69.091, 2.337, 2.589, 
  1.12, "", "", "", "", "", "", "", "", 12807., 637227., 15.843, 0.318, 
  11615., 0.289, 0.196, 5.1, "samples tested", "", "", "", "", "", "", "", 
  "", "", 92.59, 4.0222503*^7, 88.125, 20., 3.186, 1.957, 15663.986, 2.5, 
  218.612, 8.83, "", "", 94.576, 1.4, 70.6, 0.674}, 
 {"IRQ", "Asia", "Iraq", "2020-07-09", 69612., 2170., 2272., 2882., 103., 
  103.143, 1730.673, 53.95, 56.486, 71.651, 2.561, 2.564, 1.1, "", "", "", 
  "", "", "", "", "", 11809., 649036., 16.136, 0.294, 11622., 0.289, 0.195, 
  5.1, "samples tested", "", "", "", "", "", "", "", "", "", 92.59, 
  4.0222503*^7, 88.125, 20., 3.186, 1.957, 15663.986, 2.5, 218.612, 8.83, "", 
  "", 94.576, 1.4, 70.6, 0.674}, {"IRQ", "Asia", "Iraq", "2020-07-10", 
  72460., 2848., 2348.571, 2960., 78., 99.714, 1801.479, 70.806, 58.389, 
  73.591, 1.939, 2.479, 1.1, "", "", "", "", "", "", "", "", 12054., 661090., 
  16.436, 0.3, 11604., 0.288, 0.202, 4.9, "samples tested", "", "", "", "", 
  "", "", "", "", "", 92.59, 4.0222503*^7, 88.125, 20., 3.186, 1.957, 
  15663.986, 2.5, 218.612, 8.83, "", "", 94.576, 1.4, 70.6, 0.674}, 
 {"IRQ", "Asia", "Iraq", "2020-07-11", 75194., 2734., 2405.714, 3055., 95., 
  98.143, 1869.451, 67.972, 59.81, 75.953, 2.362, 2.44, 1.09, "", "", "", "", 
  "", "", "", "", 10388., 671478., 16.694, 0.258, 11729., 0.292, 0.205, 4.9, 
  "samples tested", "", "", "", "", "", "", "", "", "", 92.59, 4.0222503*^7, 
  88.125, 20., 3.186, 1.957, 15663.986, 2.5, 218.612, 8.83, "", "", 94.576, 
  1.4, 70.6, 0.674}, {"IRQ", "Asia", "Iraq", "2020-07-12", 77506., 2312., 
  2432.429, 3150., 95., 96.714, 1926.931, 57.48, 60.474, 78.314, 2.362, 
  2.404, 1.06, "", "", "", "", "", "", "", "", 11154., 682632., 16.971, 
  0.277, 11649., 0.29, 0.209, 4.8, "samples tested", "", "", "", "", "", "", 
  "", "", "", 92.59, 4.0222503*^7, 88.125, 20., 3.186, 1.957, 15663.986, 2.5, 
  218.612, 8.83, "", "", 94.576, 1.4, 70.6, 0.674}, 
 {"IRQ", "Asia", "Iraq", "2020-07-13", 79735., 2229., 2494.286, 3250., 100., 
  97.571, 1982.348, 55.417, 62.012, 80.801, 2.486, 2.426, 1.03, "", "", "", 
  "", "", "", "", "", 15380., 698012., 17.354, 0.382, 12201., 0.303, 0.204, 
  4.9, "samples tested", "", "", "", "", "", "", "", "", "", 92.59, 
  4.0222503*^7, 88.125, 20., 3.186, 1.957, 15663.986, 2.5, 218.612, 8.83, "", 
  "", 94.576, 1.4, 70.6, 0.674}, {"IRQ", "Asia", "Iraq", "2020-07-14", 
  81757., 2022., 2436.571, 3345., 95., 94.286, 2032.618, 50.27, 60.577, 
  83.162, 2.362, 2.344, 1., "", "", "", "", "", "", "", "", "", "", "", "", 
  12800., 0.318, 0.19, 5.3, "samples tested", "", "", "", "", "", "", "", "", 
  "", 92.59, 4.0222503*^7, 88.125, 20., 3.186, 1.957, 15663.986, 2.5, 
  218.612, 8.83, "", "", 94.576, 1.4, 70.6, 0.674}, 
 {"IRQ", "Asia", "Iraq", "2020-07-15", 83867., 2110., 2346.429, 3432., 87., 
  93.286, 2085.077, 52.458, 58.336, 85.325, 2.163, 2.319, 0.98, "", "", "", 
  "", "", "", "", "", "", "", "", "", 13258., 0.33, 0.177, 5.7, 
  "samples tested", "", "", "", "", "", "", "", "", "", 92.59, 4.0222503*^7, 
  88.125, 20., 3.186, 1.957, 15663.986, 2.5, 218.612, 8.83, "", "", 94.576, 
  1.4, 70.6, 0.674}, {"IRQ", "Asia", "Iraq", "2020-07-16", 86148., 2281., 
  2362.286, 3522., 90., 91.429, 2141.786, 56.71, 58.73, 87.563, 2.238, 2.273, 
  0.98, "", "", "", "", "", "", "", "", "", "", "", "", 13859., 0.345, 0.17, 
  5.9, "samples tested", "", "", "", "", "", "", "", "", "", 92.59, 
  4.0222503*^7, 88.125, 20., 3.186, 1.957, 15663.986, 2.5, 218.612, 8.83, "", 
  "", 94.576, 1.4, 70.6, 0.674}, {"IRQ", "Asia", "Iraq", "2020-07-17", 
  88171., 2023., 2244.429, 3616., 94., 93.714, 2192.081, 50.295, 55.8, 89.9, 
  2.337, 2.33, 0.98, "", "", "", "", "", "", "", "", "", 762058., 18.946, "", 
  14424., 0.359, 0.156, 6.4, "samples tested", "", "", "", "", "", "", "", 
  "", "", 92.59, 4.0222503*^7, 88.125, 20., 3.186, 1.957, 15663.986, 2.5, 
  218.612, 8.83, "", "", 94.576, 1.4, 70.6, 0.674}, 
 {"IRQ", "Asia", "Iraq", "2020-07-18", 90220., 2049., 2146.571, 3691., 75., 
  90.857, 2243.023, 50.942, 53.367, 91.765, 1.865, 2.259, 1., "", "", "", "", 
  "", "", "", "", 15229., 777287., 19.325, 0.379, 15116., 0.376, 0.142, 7., 
  "samples tested", "", "", "", "", "", "", "", "", "", 92.59, 4.0222503*^7, 
  88.125, 20., 3.186, 1.957, 15663.986, 2.5, 218.612, 8.83, "", "", 94.576, 
  1.4, 70.6, 0.674}, {"IRQ", "Asia", "Iraq", "2020-07-19", 92530., 2310., 
  2146.286, 3781., 90., 90.143, 2300.454, 57.431, 53.36, 94.002, 2.238, 
  2.241, 1.03, "", "", "", "", "", "", "", "", 15737., 793024., 19.716, 
  0.391, 15770., 0.392, 0.136, 7.3, "samples tested", "", "", "", "", "", "", 
  "", "", "", 92.59, 4.0222503*^7, 88.125, 20., 3.186, 1.957, 15663.986, 2.5, 
  218.612, 8.83, "", "", 94.576, 1.4, 70.6, 0.674}, 
 {"IRQ", "Asia", "Iraq", "2020-07-20", 94693., 2163., 2136.857, 3869., 88., 
  88.429, 2354.229, 53.776, 53.126, 96.19, 2.188, 2.198, 1.05, "", "", "", 
  "", "", "", "", "", 16498., 809522., 20.126, 0.41, 15930., 0.396, 0.134, 
  7.5, "samples tested", "", "", "", "", "", "", "", "", "", 92.59, 
  4.0222503*^7, 88.125, 20., 3.186, 1.957, 15663.986, 2.5, 218.612, 8.83, "", 
  "", 94.576, 1.4, 70.6, 0.674}, {"IRQ", "Asia", "Iraq", "2020-07-21", 
  97159., 2466., 2200.286, 3950., 81., 86.429, 2415.538, 61.309, 54.703, 
  98.204, 2.014, 2.149, 1.06, "", "", "", "", "", "", "", "", 16280., 
  825802., 20.531, 0.405, 15968., 0.397, 0.138, 7.3, "samples tested", "", 
  "", "", "", "", "", "", "", "", 92.59, 4.0222503*^7, 88.125, 20., 3.186, 
  1.957, 15663.986, 2.5, 218.612, 8.83, "", "", 94.576, 1.4, 70.6, 0.674}, 
 {"IRQ", "Asia", "Iraq", "2020-07-22", 99865., 2706., 2285.429, 4042., 92., 
  87.143, 2482.814, 67.276, 56.82, 100.491, 2.287, 2.167, 1.07, "", "", "", 
  "", "", "", "", "", 18416., 844218., 20.989, 0.458, 16312., 0.406, 0.14, 
  7.1, "samples tested", "", "", "", "", "", "", "", "", "", 92.59, 
  4.0222503*^7, 88.125, 20., 3.186, 1.957, 15663.986, 2.5, 218.612, 8.83, "", 
  "", 94.576, 1.4, 70.6, 0.674}, {"IRQ", "Asia", "Iraq", "2020-07-23", 
  102226., 2361., 2296.857, 4122., 80., 85.714, 2541.513, 58.698, 57.104, 
  102.48, 1.989, 2.131, 1.07, "", "", "", "", "", "", "", "", 16947., 
  861165., 21.41, 0.421, 16446., 0.409, 0.14, 7.2, "samples tested", "", "", 
  "", "", "", "", "", "", "", 92.59, 4.0222503*^7, 88.125, 20., 3.186, 1.957, 
  15663.986, 2.5, 218.612, 8.83, "", "", 94.576, 1.4, 70.6, 0.674}, 
 {"IRQ", "Asia", "Iraq", "2020-07-24", 104711., 2485., 2362.857, 4212., 90., 
  85.143, 2603.294, 61.781, 58.745, 104.718, 2.238, 2.117, 1.08, "", "", "", 
  "", "", "", "", "", "", "", "", "", 16612., 0.413, 0.142, 7., 
  "samples tested", "", "", "", "", "", "", "", "", "", 92.59, 4.0222503*^7, 
  88.125, 20., 3.186, 1.957, 15663.986, 2.5, 218.612, 8.83, "", "", 94.576, 
  1.4, 70.6, 0.674}, {"IRQ", "Asia", "Iraq", "2020-07-25", 107573., 2862., 
  2479., 4284., 72., 84.714, 2674.448, 71.154, 61.632, 106.508, 1.79, 2.106, 
  1.1, "", "", "", "", "", "", "", "", "", "", "", "", 16890., 0.42, 0.147, 
  6.8, "samples tested", "", "", "", "", "", "", "", "", "", 92.59, 
  4.0222503*^7, 88.125, 20., 3.186, 1.957, 15663.986, 2.5, 218.612, 8.83, "", 
  "", 94.576, 1.4, 70.6, 0.674}, {"IRQ", "Asia", "Iraq", "2020-07-26", 
  110032., 2459., 2500.286, 4362., 78., 83., 2735.583, 61.135, 62.161, 
  108.447, 1.939, 2.064, 1.1, "", "", "", "", "", "", "", "", "", 912698., 
  22.691, "", 17096., 0.425, 0.146, 6.8, "samples tested", "", "", "", "", 
  "", "", "", "", "", 92.59, 4.0222503*^7, 88.125, 20., 3.186, 1.957, 
  15663.986, 2.5, 218.612, 8.83, "", "", 94.576, 1.4, 70.6, 0.674}, 
 {"IRQ", "Asia", "Iraq", "2020-07-27", 112585., 2553., 2556., 4458., 96., 
  84.143, 2799.055, 63.472, 63.547, 110.833, 2.387, 2.092, 1.1, "", "", "", 
  "", "", "", "", "", 17141., 929839., 23.117, 0.426, 17188., 0.427, 0.149, 
  6.7, "samples tested", "", "", "", "", "", "", "", "", "", 92.59, 
  4.0222503*^7, 88.125, 20., 3.186, 1.957, 15663.986, 2.5, 218.612, 8.83, "", 
  "", 94.576, 1.4, 70.6, 0.674}, {"IRQ", "Asia", "Iraq", "2020-07-28", 
  115332., 2747., 2596.143, 4535., 77., 83.571, 2867.35, 68.295, 64.545, 
  112.748, 1.914, 2.078, 1.1, "", "", "", "", "", "", "", "", 16922., 
  946761., 23.538, 0.421, 17280., 0.43, 0.15, 6.7, "samples tested", "", "", 
  "", "", "", "", "", "", "", 92.59, 4.0222503*^7, 88.125, 20., 3.186, 1.957, 
  15663.986, 2.5, 218.612, 8.83, "", "", 94.576, 1.4, 70.6, 0.674}, 
 {"IRQ", "Asia", "Iraq", "2020-07-29", 118300., 2968., 2633.571, 4603., 68., 
  80.143, 2941.14, 73.79, 65.475, 114.438, 1.691, 1.992, 1.1, "", "", "", "", 
  "", "", "", "", 18556., 965317., 23.999, 0.461, 17300., 0.43, 0.152, 6.6, 
  "samples tested", "", "", "", "", "", "", "", "", "", 92.59, 4.0222503*^7, 
  88.125, 20., 3.186, 1.957, 15663.986, 2.5, 218.612, 8.83, "", "", 94.576, 
  1.4, 70.6, 0.674}, {"IRQ", "Asia", "Iraq", "2020-07-30", 121263., 2963., 
  2719.571, 4671., 68., 78.429, 3014.805, 73.665, 67.613, 116.129, 1.691, 
  1.95, 1.09, "", "", "", "", "", "", "", "", 18018., 983335., 24.447, 0.448, 
  17453., 0.434, 0.156, 6.4, "samples tested", "", "", "", "", "", "", "", 
  "", "", 92.59, 4.0222503*^7, 88.125, 20., 3.186, 1.957, 15663.986, 2.5, 
  218.612, 8.83, "", "", 94.576, 1.4, 70.6, 0.674}, 
 {"IRQ", "Asia", "Iraq", "2020-07-31", 124609., 3346., 2842.571, 4741., 70., 
  75.571, 3097.992, 83.187, 70.671, 117.869, 1.74, 1.879, 1.08, "", "", "", 
  "", "", "", "", "", 17634., 1.000969*^6, 24.886, 0.438, 17518., 0.436, 
  0.162, 6.2, "samples tested", "", "", "", "", "", "", "", "", "", 92.59, 
  4.0222503*^7, 88.125, 20., 3.186, 1.957, 15663.986, 2.5, 218.612, 8.83, "", 
  "", 94.576, 1.4, 70.6, 0.674}, {"IRQ", "Asia", "Iraq", "2020-08-01", 
  126704., 2095., 2733., 4805., 64., 74.429, 3150.077, 52.085, 67.947, 
  119.46, 1.591, 1.85, 1.06, "", "", "", "", "", "", "", "", 13791., 
  1.01476*^6, 25.229, 0.343, 17034., 0.423, 0.16, 6.2, "samples tested", "", 
  "", "", "", "", "", "", "", "", 92.59, 4.0222503*^7, 88.125, 20., 3.186, 
  1.957, 15663.986, 2.5, 218.612, 8.83, "", "", 94.576, 1.4, 70.6, 0.674}, 
 {"IRQ", "Asia", "Iraq", "2020-08-02", 129151., 2447., 2731.286, 4868., 63., 
  72.286, 3210.914, 60.837, 67.904, 121.027, 1.566, 1.797, 1.06, "", "", "", 
  "", "", "", "", "", 14399., 1.029159*^6, 25.587, 0.358, 16637., 0.414, 
  0.164, 6.1, "samples tested", "", "", "", "", "", "", "", "", "", 92.59, 
  4.0222503*^7, 88.125, 20., 3.186, 1.957, 15663.986, 2.5, 218.612, 8.83, "", 
  "", 94.576, 1.4, 70.6, 0.674}, {"IRQ", "Asia", "Iraq", "2020-08-03", 
  131886., 2735., 2757.286, 4934., 66., 68., 3278.911, 67.997, 68.551, 
  122.668, 1.641, 1.691, 1.07, "", "", "", "", "", "", "", "", 13647., 
  1.042806*^6, 25.926, 0.339, 16138., 0.401, 0.171, 5.9, "samples tested", 
  "", "", "", "", "", "", "", "", "", 92.59, 4.0222503*^7, 88.125, 20., 
  3.186, 1.957, 15663.986, 2.5, 218.612, 8.83, "", "", 94.576, 1.4, 70.6, 
  0.674}, {"IRQ", "Asia", "Iraq", "2020-08-04", 134722., 2836., 2770., 5017., 
  83., 68.857, 3349.419, 70.508, 68.867, 124.731, 2.064, 1.712, 1.08, "", "", 
  "", "", "", "", "", "", 16813., 1.059619*^6, 26.344, 0.418, 16123., 0.401, 
  0.172, 5.8, "samples tested", "", "", "", "", "", "", "", "", "", 92.59, 
  4.0222503*^7, 88.125, 20., 3.186, 1.957, 15663.986, 2.5, 218.612, 8.83, "", 
  "", 94.576, 1.4, 70.6, 0.674}, {"IRQ", "Asia", "Iraq", "2020-08-05", 
  137556., 2834., 2750.857, 5094., 77., 70.143, 3419.877, 70.458, 68.391, 
  126.646, 1.914, 1.744, 1.09, "", "", "", "", "", "", "", "", 16531., 
  1.07615*^6, 26.755, 0.411, 15833., 0.394, 0.174, 5.8, "samples tested", "", 
  "", "", "", "", "", "", "", "", 92.59, 4.0222503*^7, 88.125, 20., 3.186, 
  1.957, 15663.986, 2.5, 218.612, 8.83, "", "", 94.576, 1.4, 70.6, 0.674}, 
 {"IRQ", "Asia", "Iraq", "2020-08-06", 140603., 3047., 2762.857, 5161., 67., 
  70., 3495.63, 75.754, 68.689, 128.311, 1.666, 1.74, 1.11, "", "", "", "", 
  "", "", "", "", 16591., 1.092741*^6, 27.167, 0.412, 15629., 0.389, 0.177, 
  5.7, "samples tested", "", "", "", "", "", "", "", "", "", 92.59, 
  4.0222503*^7, 88.125, 20., 3.186, 1.957, 15663.986, 2.5, 218.612, 8.83, "", 
  "", 94.576, 1.4, 70.6, 0.674}, {"IRQ", "Asia", "Iraq", "2020-08-07", 
  144064., 3461., 2779.286, 5236., 75., 70.714, 3581.677, 86.046, 69.098, 
  130.176, 1.865, 1.758, 1.12, "", "", "", "", "", "", "", "", 17517., 
  1.110258*^6, 27.603, 0.436, 15613., 0.388, 0.178, 5.6, "samples tested", 
  "", "", "", "", "", "", "", "", "", 92.59, 4.0222503*^7, 88.125, 20., 
  3.186, 1.957, 15663.986, 2.5, 218.612, 8.83, "", "", 94.576, 1.4, 70.6, 
  0.674}, {"IRQ", "Asia", "Iraq", "2020-08-08", 147389., 3325., 2955., 5310., 
  74., 72.143, 3664.342, 82.665, 73.466, 132.016, 1.84, 1.794, 1.13, "", "", 
  "", "", "", "", "", "", 17125., 1.127383*^6, 28.029, 0.426, 16089., 0.4, 
  0.184, 5.4, "samples tested", "", "", "", "", "", "", "", "", "", 92.59, 
  4.0222503*^7, 88.125, 20., 3.186, 1.957, 15663.986, 2.5, 218.612, 8.83, "", 
  "", 94.576, 1.4, 70.6, 0.674}, {"IRQ", "Asia", "Iraq", "2020-08-09", 
  150115., 2726., 2994.857, 5392., 82., 74.857, 3732.115, 67.773, 74.457, 
  134.054, 2.039, 1.861, 1.14, "", "", "", "", "", "", "", "", 18003., 
  1.145386*^6, 28.476, 0.448, 16604., 0.413, 0.18, 5.5, "samples tested", "", 
  "", "", "", "", "", "", "", "", 92.59, 4.0222503*^7, 88.125, 20., 3.186, 
  1.957, 15663.986, 2.5, 218.612, 8.83, "", "", 94.576, 1.4, 70.6, 0.674}, 
 {"IRQ", "Asia", "Iraq", "2020-08-10", 153599., 3484., 3101.857, 5464., 72., 
  75.714, 3818.733, 86.618, 77.117, 135.844, 1.79, 1.882, 1.15, "", "", "", 
  "", "", "", "", "", 19663., 1.165049*^6, 28.965, 0.489, 17463., 0.434, 
  0.178, 5.6, "samples tested", "", "", "", "", "", "", "", "", "", 92.59, 
  4.0222503*^7, 88.125, 20., 3.186, 1.957, 15663.986, 2.5, 218.612, 8.83, "", 
  "", 94.576, 1.4, 70.6, 0.674}, {"IRQ", "Asia", "Iraq", "2020-08-11", 
  156995., 3396., 3181.857, 5531., 67., 73.429, 3903.163, 84.43, 79.106, 
  137.51, 1.666, 1.826, 1.15, "", "", "", "", "", "", "", "", 18901., 
  1.18395*^6, 29.435, 0.47, 17762., 0.442, 0.179, 5.6, "samples tested", "", 
  "", "", "", "", "", "", "", "", 92.59, 4.0222503*^7, 88.125, 20., 3.186, 
  1.957, 15663.986, 2.5, 218.612, 8.83, "", "", 94.576, 1.4, 70.6, 0.674}, 
 {"IRQ", "Asia", "Iraq", "2020-08-12", 160436., 3441., 3268.571, 5588., 57., 
  70.571, 3988.712, 85.549, 81.262, 138.927, 1.417, 1.755, 1.16, "", "", "", 
  "", "", "", "", "", 19933., 1.203883*^6, 29.931, 0.496, 18248., 0.454, 
  0.179, 5.6, "samples tested", "", "", "", "", "", "", "", "", "", 92.59, 
  4.0222503*^7, 88.125, 20., 3.186, 1.957, 15663.986, 2.5, 218.612, 8.83, "", 
  "", 94.576, 1.4, 70.6, 0.674}, {"IRQ", "Asia", "Iraq", "2020-08-13", 
  164277., 3841., 3382., 5641., 53., 68.571, 4084.206, 95.494, 84.082, 
  140.245, 1.318, 1.705, 1.17, "", "", "", "", "", "", "", "", 21026., 
  1.224909*^6, 30.453, 0.523, 18881., 0.469, 0.179, 5.6, "samples tested", 
  "", "", "", "", "", "", "", "", "", 92.59, 4.0222503*^7, 88.125, 20., 
  3.186, 1.957, 15663.986, 2.5, 218.612, 8.83, "", "", 94.576, 1.4, 70.6, 
  0.674}, {"IRQ", "Asia", "Iraq", "2020-08-14", 168290., 4013., 3460.857, 
  5709., 68., 67.571, 4183.976, 99.77, 86.043, 141.935, 1.691, 1.68, 1.18, 
  "", "", "", "", "", "", "", "", 20446., 1.245355*^6, 30.962, 0.508, 19300., 
  0.48, 0.179, 5.6, "samples tested", "", "", "", "", "", "", "", "", "", 
  92.59, 4.0222503*^7, 88.125, 20., 3.186, 1.957, 15663.986, 2.5, 218.612, 
  8.83, "", "", 94.576, 1.4, 70.6, 0.674}, {"IRQ", "Asia", "Iraq", 
  "2020-08-15", 172583., 4293., 3599.143, 5785., 76., 67.857, 4290.708, 
  106.731, 89.481, 143.825, 1.889, 1.687, 1.18, "", "", "", "", "", "", "", 
  "", 18295., 1.26365*^6, 31.416, 0.455, 19467., 0.484, 0.185, 5.4, 
  "samples tested", "", "", "", "", "", "", "", "", "", 92.59, 4.0222503*^7, 
  88.125, 20., 3.186, 1.957, 15663.986, 2.5, 218.612, 8.83, "", "", 94.576, 
  1.4, 70.6, 0.674}, {"IRQ", "Asia", "Iraq", "2020-08-16", 176931., 4348., 
  3830.857, 5860., 75., 66.857, 4398.806, 108.099, 95.242, 145.69, 1.865, 
  1.662, 1.18, "", "", "", "", "", "", "", "", 19278., 1.282928*^6, 31.896, 
  0.479, 19649., 0.489, 0.195, 5.1, "samples tested", "", "", "", "", "", "", 
  "", "", "", 92.59, 4.0222503*^7, 88.125, 20., 3.186, 1.957, 15663.986, 2.5, 
  218.612, 8.83, "", "", 94.576, 1.4, 70.6, 0.674}, 
 {"IRQ", "Asia", "Iraq", "2020-08-17", 180133., 3202., 3790.571, 5954., 94., 
  70., 4478.413, 79.607, 94.24, 148.027, 2.337, 1.74, 1.14, "", "", "", "", 
  "", "", "", "", 21403., 1.304331*^6, 32.428, 0.532, 19897., 0.495, 0.191, 
  5.2, "samples tested", "", "", "", "", "", "", "", "", "", 92.59, 
  4.0222503*^7, 88.125, 20., 3.186, 1.957, 15663.986, 2.5, 218.612, 8.83, "", 
  "", 94.576, 1.4, 70.6, 0.674}, {"IRQ", "Asia", "Iraq", "2020-08-18", 
  184709., 4576., 3959.143, 6036., 82., 72.143, 4592.181, 113.767, 98.431, 
  150.065, 2.039, 1.794, 1.13, "", "", "", "", "", "", "", "", 20772., 
  1.325103*^6, 32.944, 0.516, 20165., 0.501, 0.196, 5.1, "samples tested", 
  "", "", "", "", "", "", "", "", "", 92.59, 4.0222503*^7, 88.125, 20., 
  3.186, 1.957, 15663.986, 2.5, 218.612, 8.83, "", "", 94.576, 1.4, 70.6, 
  0.674}, {"IRQ", "Asia", "Iraq", "2020-08-19", 188802., 4093., 4052.286, 
  6121., 85., 76.143, 4693.94, 101.759, 100.747, 152.178, 2.113, 1.893, 1.11, 
  "", "", "", "", "", "", "", "", 20356., 1.345459*^6, 33.45, 0.506, 20225., 
  0.503, 0.2, 5., "samples tested", "", "", "", "", "", "", "", "", "", 
  92.59, 4.0222503*^7, 88.125, 20., 3.186, 1.957, 15663.986, 2.5, 218.612, 
  8.83, "", "", 94.576, 1.4, 70.6, 0.674}, {"IRQ", "Asia", "Iraq", 
  "2020-08-20", 192797., 3995., 4074.286, 6208., 87., 81., 4793.262, 99.323, 
  101.294, 154.341, 2.163, 2.014, 1.08, "", "", "", "", "", "", "", "", "", 
  "", "", "", 20483., 0.509, 0.199, 5., "samples tested", "", "", "", "", "", 
  "", "", "", "", 92.59, 4.0222503*^7, 88.125, 20., 3.186, 1.957, 15663.986, 
  2.5, 218.612, 8.83, "", "", 94.576, 1.4, 70.6, 0.674}, 
 {"IRQ", "Asia", "Iraq", "2020-08-21", 197085., 4288., 4113.571, 6283., 75., 
  82., 4899.869, 106.607, 102.27, 156.206, 1.865, 2.039, 1.06, "", "", "", 
  "", "", "", "", "", "", "", "", "", 20823., 0.518, 0.198, 5.1, 
  "samples tested", "", "", "", "", "", "", "", "", "", 92.59, 4.0222503*^7, 
  88.125, 20., 3.186, 1.957, 15663.986, 2.5, 218.612, 8.83, "", "", 94.576, 
  1.4, 70.6, 0.674}, {"IRQ", "Asia", "Iraq", "2020-08-22", 201050., 3965., 
  4066.714, 6353., 70., 81.143, 4998.446, 98.577, 101.105, 157.946, 1.74, 
  2.017, 1.05, "", "", "", "", "", "", "", "", "", 1.413947*^6, 35.153, "", 
  21471., 0.534, 0.189, 5.3, "samples tested", "", "", "", "", "", "", "", 
  "", "", 92.59, 4.0222503*^7, 88.125, 20., 3.186, 1.957, 15663.986, 2.5, 
  218.612, 8.83, "", "", 94.576, 1.4, 70.6, 0.674}, 
 {"IRQ", "Asia", "Iraq", "2020-08-23", 204341., 3291., 3915.714, 6428., 75., 
  81.143, 5080.266, 81.82, 97.351, 159.811, 1.865, 2.017, 1.03, "", "", "", 
  "", "", "", "", "", 19679., 1.433626*^6, 35.642, 0.489, 21528., 0.535, 
  0.182, 5.5, "samples tested", "", "", "", "", "", "", "", "", "", 92.59, 
  4.0222503*^7, 88.125, 20., 3.186, 1.957, 15663.986, 2.5, 218.612, 8.83, "", 
  "", 94.576, 1.4, 70.6, 0.674}, {"IRQ", "Asia", "Iraq", "2020-08-24", 
  207985., 3644., 3978.857, 6519., 91., 80.714, 5170.862, 90.596, 98.921, 
  162.073, 2.262, 2.007, 1.02, "", "", "", "", "", "", "", "", "", "", "", 
  "", 21939., 0.545, 0.181, 5.5, "samples tested", "", "", "", "", "", "", 
  "", "", "", 92.59, 4.0222503*^7, 88.125, 20., 3.186, 1.957, 15663.986, 2.5, 
  218.612, 8.83, "", "", 94.576, 1.4, 70.6, 0.674}, 
 {"IRQ", "Asia", "Iraq", "2020-08-25", 211947., 3962., 3891.143, 6596., 77., 
  80., 5269.364, 98.502, 96.74, 163.988, 1.914, 1.989, 1.02, "", "", "", "", 
  "", "", "", "", "", 1.482187*^6, 36.85, "", 22441., 0.558, 0.173, 5.8, 
  "samples tested", "", "", "", "", "", "", "", "", "", 92.59, 4.0222503*^7, 
  88.125, 20., 3.186, 1.957, 15663.986, 2.5, 218.612, 8.83, "", "", 94.576, 
  1.4, 70.6, 0.674}, {"IRQ", "Asia", "Iraq", "2020-08-26", 215784., 3837., 
  3854.571, 6668., 72., 78.143, 5364.758, 95.394, 95.831, 165.778, 1.79, 
  1.943, 1.01, "", "", "", "", "", "", "", "", 20359., 1.502546*^6, 37.356, 
  0.506, 22441., 0.558, 0.172, 5.8, "samples tested", "", "", "", "", "", "", 
  "", "", "", 92.59, 4.0222503*^7, 88.125, 20., 3.186, 1.957, 15663.986, 2.5, 
  218.612, 8.83, "", "", 94.576, 1.4, 70.6, 0.674}, 
 {"IRQ", "Asia", "Iraq", "2020-08-27", 219435., 3651., 3805.429, 6740., 72., 
  76., 5455.528, 90.77, 94.609, 167.568, 1.79, 1.889, 1.01, "", "", "", "", 
  "", "", "", "", "", "", "", "", 22208., 0.552, 0.171, 5.8, 
  "samples tested", "", "", "", "", "", "", "", "", "", 84.26, 4.0222503*^7, 
  88.125, 20., 3.186, 1.957, 15663.986, 2.5, 218.612, 8.83, "", "", 94.576, 
  1.4, 70.6, 0.674}, {"IRQ", "Asia", "Iraq", "2020-08-28", 223612., 4177., 
  3789.571, 6814., 74., 75.857, 5559.376, 103.847, 94.215, 169.408, 1.84, 
  1.886, 1.02, "", "", "", "", "", "", "", "", "", "", "", "", 21974., 0.546, 
  0.172, 5.8, "samples tested", "", "", "", "", "", "", "", "", "", 84.26, 
  4.0222503*^7, 88.125, 20., 3.186, 1.957, 15663.986, 2.5, 218.612, 8.83, "", 
  "", 94.576, 1.4, 70.6, 0.674}, {"IRQ", "Asia", "Iraq", "2020-08-29", 
  227446., 3834., 3770.857, 6891., 77., 76.857, 5654.695, 95.32, 93.75, 
  171.322, 1.914, 1.911, 1.02, "", "", "", "", "", "", "", "", "", "", "", 
  "", 21741., 0.541, 0.173, 5.8, "samples tested", "", "", "", "", "", "", 
  "", "", "", 84.26, 4.0222503*^7, 88.125, 20., 3.186, 1.957, 15663.986, 2.5, 
  218.612, 8.83, "", "", 94.576, 1.4, 70.6, 0.674}, 
 {"IRQ", "Asia", "Iraq", "2020-08-30", 231177., 3731., 3833.714, 6959., 68., 
  75.857, 5747.454, 92.759, 95.313, 173.013, 1.691, 1.886, 1.03, "", "", "", 
  "", "", "", "", "", "", 1.587326*^6, 39.464, "", 21957., 0.546, 0.175, 5.7, 
  "samples tested", "", "", "", "", "", "", "", "", "", 84.26, 4.0222503*^7, 
  88.125, 20., 3.186, 1.957, 15663.986, 2.5, 218.612, 8.83, "", "", 94.576, 
  1.4, 70.6, 0.674}, {"IRQ", "Asia", "Iraq", "2020-08-31", 234934., 3757., 
  3849.857, 7042., 83., 74.714, 5840.86, 93.405, 95.714, 175.076, 2.064, 
  1.858, 1.03, "", "", "", "", "", "", "", "", 18578., 1.605904*^6, 39.926, 
  0.462, 21142., 0.526, 0.182, 5.5, "samples tested", "", "", "", "", "", "", 
  "", "", "", 84.26, 4.0222503*^7, 88.125, 20., 3.186, 1.957, 15663.986, 2.5, 
  218.612, 8.83, "", "", 94.576, 1.4, 70.6, 0.674}, 
 {"IRQ", "Asia", "Iraq", "2020-09-01", 238338., 3404., 3770.143, 7123., 81., 
  75.286, 5925.489, 84.629, 93.732, 177.09, 2.014, 1.872, 1.03, "", "", "", 
  "", "", "", "", "", 18427., 1.624331*^6, 40.384, 0.458, 20306., 0.505, 
  0.186, 5.4, "samples tested", "", "", "", "", "", "", "", "", "", 84.26, 
  4.0222503*^7, 88.125, 20., 3.186, 1.957, 15663.986, 2.5, 218.612, 8.83, "", 
  "", 94.576, 1.4, 70.6, 0.674}, {"IRQ", "Asia", "Iraq", "2020-09-02", 
  242284., 3946., 3785.714, 7201., 78., 76.143, 6023.593, 98.104, 94.119, 
  179.029, 1.939, 1.893, 1.05, "", "", "", "", "", "", "", "", 23123., 
  1.647454*^6, 40.959, 0.575, 20701., 0.515, 0.183, 5.5, "samples tested", 
  "", "", "", "", "", "", "", "", "", 84.26, 4.0222503*^7, 88.125, 20., 
  3.186, 1.957, 15663.986, 2.5, 218.612, 8.83, "", "", 94.576, 1.4, 70.6, 
  0.674}, {"IRQ", "Asia", "Iraq", "2020-09-03", 247039., 4755., 3943.429, 
  7275., 74., 76.429, 6141.811, 118.217, 98.04, 180.869, 1.84, 1.9, 1.08, "", 
  "", "", "", "", "", "", "", 23029., 1.670483*^6, 41.531, 0.573, 20963., 
  0.521, 0.188, 5.3, "samples tested", "", "", "", "", "", "", "", "", "", 
  84.26, 4.0222503*^7, 88.125, 20., 3.186, 1.957, 15663.986, 2.5, 218.612, 
  8.83, "", "", 94.576, 1.4, 70.6, 0.674}, {"IRQ", "Asia", "Iraq", 
  "2020-09-04", 252075., 5036., 4066.143, 7359., 84., 77.857, 6267.014, 
  125.204, 101.091, 182.957, 2.088, 1.936, 1.09, "", "", "", "", "", "", "", 
  "", "", "", "", "", 21341., 0.531, 0.191, 5.2, "samples tested", "", "", 
  "", "", "", "", "", "", "", 84.26, 4.0222503*^7, 88.125, 20., 3.186, 1.957, 
  15663.986, 2.5, 218.612, 8.83, "", "", 94.576, 1.4, 70.6, 0.674}, 
 {"IRQ", "Asia", "Iraq", "2020-09-05", 256719., 4644., 4181.857, 7422., 63., 
  75.857, 6382.472, 115.458, 103.968, 184.524, 1.566, 1.886, 1.09, "", "", 
  "", "", "", "", "", "", "", 1.718157*^6, 42.716, "", 21718., 0.54, 0.193, 
  5.2, "samples tested", "", "", "", "", "", "", "", "", "", 84.26, 
  4.0222503*^7, 88.125, 20., 3.186, 1.957, 15663.986, 2.5, 218.612, 8.83, "", 
  "", 94.576, 1.4, 70.6, 0.674}, {"IRQ", "Asia", "Iraq", "2020-09-06", 
  260370., 3651., 4170.429, 7512., 90., 79., 6473.242, 90.77, 103.684, 
  186.761, 2.238, 1.964, 1.07, "", "", "", "", "", "", "", "", 22772., 
  1.740929*^6, 43.282, 0.566, 21943., 0.546, 0.19, 5.3, "samples tested", "", 
  "", "", "", "", "", "", "", "", 84.26, 4.0222503*^7, 88.125, 20., 3.186, 
  1.957, 15663.986, 2.5, 218.612, 8.83, "", "", 94.576, 1.4, 70.6, 0.674}, 
 {"IRQ", "Asia", "Iraq", "2020-09-07", 264684., 4314., 4250., 7589., 77., 
  78.143, 6580.496, 107.253, 105.662, 188.675, 1.914, 1.943, 1.06, "", "", 
  "", "", "", "", "", "", 24318., 1.765247*^6, 43.887, 0.605, 22763., 0.566, 
  0.187, 5.4, "samples tested", "", "", "", "", "", "", "", "", "", 78.7, 
  4.0222503*^7, 88.125, 20., 3.186, 1.957, 15663.986, 2.5, 218.612, 8.83, "", 
  "", 94.576, 1.4, 70.6, 0.674}, {"IRQ", "Asia", "Iraq", "2020-09-08", 
  269578., 4894., 4462.857, 7657., 68., 76.286, 6702.169, 121.673, 110.954, 
  190.366, 1.691, 1.897, 1.05, "", "", "", "", "", "", "", "", "", "", "", 
  "", 23734., 0.59, 0.188, 5.3, "samples tested", "", "", "", "", "", "", "", 
  "", "", 78.7, 4.0222503*^7, 88.125, 20., 3.186, 1.957, 15663.986, 2.5, 
  218.612, 8.83, "", "", 94.576, 1.4, 70.6, 0.674}, 
 {"IRQ", "Asia", "Iraq", "2020-09-09", 273821., 4243., 4505.286, 7732., 75., 
  75.857, 6807.657, 105.488, 112.009, 192.231, 1.865, 1.886, 1.03, "", "", 
  "", "", "", "", "", "", "", "", "", "", 24034., 0.598, 0.187, 5.3, 
  "samples tested", "", "", "", "", "", "", "", "", "", 78.7, 4.0222503*^7, 
  88.125, 20., 3.186, 1.957, 15663.986, 2.5, 218.612, 8.83, "", "", 94.576, 
  1.4, 70.6, 0.674}, {"IRQ", "Asia", "Iraq", "2020-09-10", 278418., 4597., 
  4482.714, 7814., 82., 77., 6921.946, 114.289, 111.448, 194.269, 2.039, 
  1.914, 1.02, "", "", "", "", "", "", "", "", "", 1.840913*^6, 45.768, "", 
  24347., 0.605, 0.184, 5.4, "samples tested", "", "", "", "", "", "", "", 
  "", "", 73.15, 4.0222503*^7, 88.125, 20., 3.186, 1.957, 15663.986, 2.5, 
  218.612, 8.83, "", "", 94.576, 1.4, 70.6, 0.674}, 
 {"IRQ", "Asia", "Iraq", "2020-09-11", 282672., 4254., 4371., 7881., 67., 
  74.571, 7027.708, 105.762, 108.671, 195.935, 1.666, 1.854, 1.01, "", "", 
  "", "", "", "", "", "", 23186., 1.864099*^6, 46.345, 0.576, 24254., 0.603, 
  0.18, 5.5, "samples tested", "", "", "", "", "", "", "", "", "", 73.15, 
  4.0222503*^7, 88.125, 20., 3.186, 1.957, 15663.986, 2.5, 218.612, 8.83, "", 
  "", 94.576, 1.4, 70.6, 0.674}, {"IRQ", "Asia", "Iraq", "2020-09-12", 
  286778., 4106., 4294.143, 7941., 60., 74.143, 7129.79, 102.082, 106.76, 
  197.427, 1.492, 1.843, 1., "", "", "", "", "", "", "", "", 18949., 
  1.883048*^6, 46.816, 0.471, 23556., 0.586, 0.182, 5.5, "samples tested", 
  "", "", "", "", "", "", "", "", "", 73.15, 4.0222503*^7, 88.125, 20., 
  3.186, 1.957, 15663.986, 2.5, 218.612, 8.83, "", "", 94.576, 1.4, 70.6, 
  0.674}, {"IRQ", "Asia", "Iraq", "2020-09-13", 290309., 3531., 4277., 8014., 
  73., 71.714, 7217.577, 87.787, 106.334, 199.242, 1.815, 1.783, 1., "", "", 
  "", "", "", "", "", "", 19353., 1.902401*^6, 47.297, 0.481, 23067., 0.573, 
  0.185, 5.4, "samples tested", "", "", "", "", "", "", "", "", "", 73.15, 
  4.0222503*^7, 88.125, 20., 3.186, 1.957, 15663.986, 2.5, 218.612, 8.83, "", 
  "", 94.576, 1.4, 70.6, 0.674}, {"IRQ", "Asia", "Iraq", "2020-09-14", 
  294478., 4169., 4256.286, 8086., 72., 71., 7321.225, 103.648, 105.819, 
  201.032, 1.79, 1.765, 1., "", "", "", "", "", "", "", "", 23989., 
  1.92639*^6, 47.893, 0.596, 23020., 0.572, 0.185, 5.4, "samples tested", "", 
  "", "", "", "", "", "", "", "", 73.15, 4.0222503*^7, 88.125, 20., 3.186, 
  1.957, 15663.986, 2.5, 218.612, 8.83, "", "", 94.576, 1.4, 70.6, 0.674}, 
 {"IRQ", "Asia", "Iraq", "2020-09-15", 298702., 4224., 4160.571, 8166., 80., 
  72.714, 7426.241, 105.016, 103.439, 203.021, 1.989, 1.808, 0.99, "", "", 
  "", "", "", "", "", "", 22141., 1.948531*^6, 48.444, 0.55, 22580., 0.561, 
  0.184, 5.4, "samples tested", "", "", "", "", "", "", "", "", "", 73.15, 
  4.0222503*^7, 88.125, 20., 3.186, 1.957, 15663.986, 2.5, 218.612, 8.83, "", 
  "", 94.576, 1.4, 70.6, 0.674}, {"IRQ", "Asia", "Iraq", "2020-09-16", 
  303059., 4357., 4176.857, 8248., 82., 73.714, 7534.563, 108.322, 103.844, 
  205.059, 2.039, 1.833, 0.99, "", "", "", "", "", "", "", "", 24558., 
  1.973089*^6, 49.054, 0.611, 22485., 0.559, 0.186, 5.4, "samples tested", 
  "", "", "", "", "", "", "", "", "", 73.15, 4.0222503*^7, 88.125, 20., 
  3.186, 1.957, 15663.986, 2.5, 218.612, 8.83, "", "", 94.576, 1.4, 70.6, 
  0.674}, {"IRQ", "Asia", "Iraq", "2020-09-17", 307385., 4326., 4138.143, 
  8332., 84., 74., 7642.115, 107.552, 102.881, 207.148, 2.088, 1.84, 0.99, 
  "", "", "", "", "", "", "", "", 25206., 1.998295*^6, 49.681, 0.627, 22483., 
  0.559, 0.184, 5.4, "samples tested", "", "", "", "", "", "", "", "", "", 
  73.15, 4.0222503*^7, 88.125, 20., 3.186, 1.957, 15663.986, 2.5, 218.612, 
  8.83, "", "", 94.576, 1.4, 70.6, 0.674}, {"IRQ", "Asia", "Iraq", 
  "2020-09-18", 311690., 4305., 4145.429, 8408., 76., 75.286, 7749.145, 
  107.03, 103.062, 209.037, 1.889, 1.872, 0.99, "", "", "", "", "", "", "", 
  "", 23291., 2.021586*^6, 50.26, 0.579, 22498., 0.559, 0.184, 5.4, 
  "samples tested", "", "", "", "", "", "", "", "", "", 73.15, 4.0222503*^7, 
  88.125, 20., 3.186, 1.957, 15663.986, 2.5, 218.612, 8.83, "", "", 94.576, 
  1.4, 70.6, 0.674}, {"IRQ", "Asia", "Iraq", "2020-09-19", 315597., 3907., 
  4117., 8491., 83., 78.571, 7846.279, 97.135, 102.356, 211.101, 2.064, 
  1.953, 1., "", "", "", "", "", "", "", "", 17438., 2.039024*^6, 50.694, 
  0.434, 22282., 0.554, 0.185, 5.4, "samples tested", "", "", "", "", "", "", 
  "", "", "", 73.15, 4.0222503*^7, 88.125, 20., 3.186, 1.957, 15663.986, 2.5, 
  218.612, 8.83, "", "", 94.576, 1.4, 70.6, 0.674}, 
 {"IRQ", "Asia", "Iraq", "2020-09-20", 319035., 3438., 4103.714, 8555., 64., 
  77.286, 7931.754, 85.475, 102.025, 212.692, 1.591, 1.921, 1., "", "", "", 
  "", "", "", "", "", 18064., 2.057088*^6, 51.143, 0.449, 22098., 0.549, 
  0.186, 5.4, "samples tested", "", "", "", "", "", "", "", "", "", 64.81, 
  4.0222503*^7, 88.125, 20., 3.186, 1.957, 15663.986, 2.5, 218.612, 8.83, "", 
  "", 94.576, 1.4, 70.6, 0.674}, {"IRQ", "Asia", "Iraq", "2020-09-21", 
  322856., 3821., 4054., 8625., 70., 77., 8026.751, 94.997, 100.789, 214.432, 
  1.74, 1.914, 1.01, "", "", "", "", "", "", "", "", 19756., 2.076844*^6, 
  51.634, 0.491, 21493., 0.534, 0.189, 5.3, "samples tested", "", "", "", "", 
  "", "", "", "", "", 64.81, 4.0222503*^7, 88.125, 20., 3.186, 1.957, 
  15663.986, 2.5, 218.612, 8.83, "", "", 94.576, 1.4, 70.6, 0.674}, 
 {"IRQ", "Asia", "Iraq", "2020-09-22", 327580., 4724., 4125.429, 8682., 57., 
  73.714, 8144.197, 117.447, 102.565, 215.849, 1.417, 1.833, 1.03, "", "", 
  "", "", "", "", "", "", 21644., 2.098488*^6, 52.172, 0.538, 21422., 0.533, 
  0.193, 5.2, "samples tested", "", "", "", "", "", "", "", "", "", 64.81, 
  4.0222503*^7, 88.125, 20., 3.186, 1.957, 15663.986, 2.5, 218.612, 8.83, "", 
  "", 94.576, 1.4, 70.6, 0.674}, {"IRQ", "Asia", "Iraq", "2020-09-23", 
  332635., 5055., 4225.143, 8754., 72., 72.286, 8269.873, 125.676, 105.044, 
  217.639, 1.79, 1.797, 1.03, "", "", "", "", "", "", "", "", 22816., 
  2.121304*^6, 52.739, 0.567, 21174., 0.526, 0.2, 5., "samples tested", "", 
  "", "", "", "", "", "", "", "", 64.81, 4.0222503*^7, 88.125, 20., 3.186, 
  1.957, 15663.986, 2.5, 218.612, 8.83, "", "", 94.576, 1.4, 70.6, 0.674}, 
 {"IRQ", "Asia", "Iraq", "2020-09-24", 337106., 4471., 4245.857, 8799., 45., 
  66.714, 8381.03, 111.157, 105.559, 218.758, 1.119, 1.659, 1.03, "", "", "", 
  "", "", "", "", "", 20581., 2.141885*^6, 53.251, 0.512, 20513., 0.51, 
  0.207, 4.8, "samples tested", "", "", "", "", "", "", "", "", "", 61.11, 
  4.0222503*^7, 88.125, 20., 3.186, 1.957, 15663.986, 2.5, 218.612, 8.83, "", 
  "", 94.576, 1.4, 70.6, 0.674}, {"IRQ", "Asia", "Iraq", "2020-09-25", 
  341699., 4593., 4287., 8867., 68., 65.571, 8495.22, 114.19, 106.582, 
  220.449, 1.691, 1.63, 1.02, "", "", "", "", "", "", "", "", 20662., 
  2.162547*^6, 53.765, 0.514, 20137., 0.501, 0.213, 4.7, "samples tested", 
  "", "", "", "", "", "", "", "", "", 61.11, 4.0222503*^7, 88.125, 20., 
  3.186, 1.957, 15663.986, 2.5, 218.612, 8.83, "", "", 94.576, 1.4, 70.6, 
  0.674}, {"IRQ", "Asia", "Iraq", "2020-09-26", 345969., 4270., 4338.857, 
  8935., 68., 63.429, 8601.379, 106.159, 107.871, 222.139, 1.691, 1.577, 
  1.02, "", "", "", "", "", "", "", "", 17769., 2.180316*^6, 54.206, 0.442, 
  20185., 0.502, 0.215, 4.7, "samples tested", "", "", "", "", "", "", "", 
  "", "", 61.11, 4.0222503*^7, 88.125, 20., 3.186, 1.957, 15663.986, 2.5, 
  218.612, 8.83, "", "", 94.576, 1.4, 70.6, 0.674}, 
 {"IRQ", "Asia", "Iraq", "2020-09-27", 349450., 3481., 4345., 8990., 55., 
  62.143, 8687.923, 86.544, 108.024, 223.507, 1.367, 1.545, 1.01, "", "", "", 
  "", "", "", "", "", 18543., 2.198859*^6, 54.667, 0.461, 20253., 0.504, 
  0.215, 4.7, "samples tested", "", "", "", "", "", "", "", "", "", 61.11, 
  4.0222503*^7, 88.125, 20., 3.186, 1.957, 15663.986, 2.5, 218.612, 8.83, "", 
  "", 94.576, 1.4, 70.6, 0.674}, {"IRQ", "Asia", "Iraq", "2020-09-28", 
  353566., 4116., 4387.143, 9052., 62., 61., 8790.254, 102.331, 109.072, 
  225.048, 1.541, 1.517, 1., "", "", "", "", "", "", "", "", 22054., 
  2.220913*^6, 55.216, 0.548, 20581., 0.512, 0.213, 4.7, "samples tested", 
  "", "", "", "", "", "", "", "", "", 61.11, 4.0222503*^7, 88.125, 20., 
  3.186, 1.957, 15663.986, 2.5, 218.612, 8.83, "", "", 94.576, 1.4, 70.6, 
  0.674}, {"IRQ", "Asia", "Iraq", "2020-09-29", 358290., 4724., 4387.143, 
  9122., 70., 62.857, 8907.7, 117.447, 109.072, 226.788, 1.74, 1.563, 1., "", 
  "", "", "", "", "", "", "", 23168., 2.244081*^6, 55.792, 0.576, 20799., 
  0.517, 0.211, 4.7, "samples tested", "", "", "", "", "", "", "", "", "", 
  61.11, 4.0222503*^7, 88.125, 20., 3.186, 1.957, 15663.986, 2.5, 218.612, 
  8.83, "", "", 94.576, 1.4, 70.6, 0.674}, {"IRQ", "Asia", "Iraq", 
  "2020-09-30", 362981., 4691., 4335.143, 9181., 59., 61., 9024.327, 116.626, 
  107.779, 228.255, 1.467, 1.517, 0.99, "", "", "", "", "", "", "", "", 
  22274., 2.266355*^6, 56.345, 0.554, 20722., 0.515, 0.209, 4.8, 
  "samples tested", "", "", "", "", "", "", "", "", "", 61.11, 4.0222503*^7, 
  88.125, 20., 3.186, 1.957, 15663.986, 2.5, 218.612, 8.83, "", "", 94.576, 
  1.4, 70.6, 0.674}, {"IRQ", "Asia", "Iraq", "2020-10-01", 367474., 4493., 
  4338.286, 9231., 50., 61.714, 9136.03, 111.704, 107.857, 229.498, 1.243, 
  1.534, 0.98, "", "", "", "", "", "", "", "", 23522., 2.289877*^6, 56.93, 
  0.585, 21142., 0.526, 0.205, 4.9, "samples tested", "", "", "", "", "", "", 
  "", "", "", 61.11, 4.0222503*^7, 88.125, 20., 3.186, 1.957, 15663.986, 2.5, 
  218.612, 8.83, "", "", 94.576, 1.4, 70.6, 0.674}, 
 {"IRQ", "Asia", "Iraq", "2020-10-02", 372259., 4785., 4365.714, 9298., 67., 
  61.571, 9254.993, 118.963, 108.539, 231.164, 1.666, 1.531, 0.97, "", "", 
  "", "", "", "", "", "", 22085., 2.311962*^6, 57.479, 0.549, 21345., 0.531, 
  0.205, 4.9, "samples tested", "", "", "", "", "", "", "", "", "", 66.67, 
  4.0222503*^7, 88.125, 20., 3.186, 1.957, 15663.986, 2.5, 218.612, 8.83, "", 
  "", 94.576, 1.4, 70.6, 0.674}, {"IRQ", "Asia", "Iraq", "2020-10-03", 
  375931., 3672., 4280.286, 9347., 49., 58.857, 9346.286, 91.292, 106.415, 
  232.382, 1.218, 1.463, 0.95, "", "", "", "", "", "", "", "", 18424., 
  2.330386*^6, 57.937, 0.458, 21439., 0.533, 0.2, 5., "samples tested", "", 
  "", "", "", "", "", "", "", "", 66.67, 4.0222503*^7, 88.125, 20., 3.186, 
  1.957, 15663.986, 2.5, 218.612, 8.83, "", "", 94.576, 1.4, 70.6, 0.674}, 
 {"IRQ", "Asia", "Iraq", "2020-10-04", 379141., 3210., 4241.571, 9399., 52., 
  58.429, 9426.092, 79.806, 105.453, 233.675, 1.293, 1.453, 0.94, "", "", "", 
  "", "", "", "", "", 19047., 2.349433*^6, 58.411, 0.474, 21511., 0.535, 
  0.197, 5.1, "samples tested", "", "", "", "", "", "", "", "", "", 61.11, 
  4.0222503*^7, 88.125, 20., 3.186, 1.957, 15663.986, 2.5, 218.612, 8.83, "", 
  "", 94.576, 1.4, 70.6, 0.674}, {"IRQ", "Asia", "Iraq", "2020-10-05", 
  382949., 3808., 4197.571, 9464., 65., 58.857, 9520.765, 94.673, 104.359, 
  235.291, 1.616, 1.463, 0.92, "", "", "", "", "", "", "", "", 21915., 
  2.371348*^6, 58.956, 0.545, 21491., 0.534, 0.195, 5.1, "samples tested", 
  "", "", "", "", "", "", "", "", "", 61.11, 4.0222503*^7, 88.125, 20., 
  3.186, 1.957, 15663.986, 2.5, 218.612, 8.83, "", "", 94.576, 1.4, 70.6, 
  0.674}, {"IRQ", "Asia", "Iraq", "2020-10-06", 387121., 4172., 4118.714, 
  9531., 67., 58.429, 9624.488, 103.723, 102.398, 236.957, 1.666, 1.453, 0.9, 
  "", "", "", "", "", "", "", "", 24039., 2.395387*^6, 59.553, 0.598, 21615., 
  0.537, 0.191, 5.2, "samples tested", "", "", "", "", "", "", "", "", "", 
  61.11, 4.0222503*^7, 88.125, 20., 3.186, 1.957, 15663.986, 2.5, 218.612, 
  8.83, "", "", 94.576, 1.4, 70.6, 0.674}, {"IRQ", "Asia", "Iraq", 
  "2020-10-07", 391044., 3923., 4009., 9604., 73., 60.429, 9722.021, 97.532, 
  99.671, 238.772, 1.815, 1.502, 0.88, "", "", "", "", "", "", "", "", 
  23865., 2.419252*^6, 60.147, 0.593, 21842., 0.543, 0.184, 5.4, 
  "samples tested", "", "", "", "", "", "", "", "", "", 61.11, 4.0222503*^7, 
  88.125, 20., 3.186, 1.957, 15663.986, 2.5, 218.612, 8.83, "", "", 94.576, 
  1.4, 70.6, 0.674}, {"IRQ", "Asia", "Iraq", "2020-10-08", 394566., 3522., 
  3870.286, 9683., 79., 64.571, 9809.583, 87.563, 96.222, 240.736, 1.964, 
  1.605, 0.86, "", "", "", "", "", "", "", "", 20576., 2.439828*^6, 60.658, 
  0.512, 21422., 0.533, 0.181, 5.5, "samples tested", "", "", "", "", "", "", 
  "", "", "", 61.11, 4.0222503*^7, 88.125, 20., 3.186, 1.957, 15663.986, 2.5, 
  218.612, 8.83, "", "", 94.576, 1.4, 70.6, 0.674}, 
 {"IRQ", "Asia", "Iraq", "2020-10-09", 397780., 3214., 3645.857, 9735., 52., 
  62.429, 9889.489, 79.906, 90.642, 242.029, 1.293, 1.552, 0.86, "", "", "", 
  "", "", "", "", "", 16954., 2.456782*^6, 61.08, 0.422, 20689., 0.514, 
  0.176, 5.7, "samples tested", "", "", "", "", "", "", "", "", "", 61.11, 
  4.0222503*^7, 88.125, 20., 3.186, 1.957, 15663.986, 2.5, 218.612, 8.83, "", 
  "", 94.576, 1.4, 70.6, 0.674}, {"IRQ", "Asia", "Iraq", "2020-10-10", 
  400124., 2344., 3456.143, 9790., 55., 63.286, 9947.765, 58.276, 85.926, 
  243.396, 1.367, 1.573, 0.86, "", "", "", "", "", "", "", "", 13863., 
  2.470645*^6, 61.424, 0.345, 20037., 0.498, 0.172, 5.8, "samples tested", 
  "", "", "", "", "", "", "", "", "", 61.11, 4.0222503*^7, 88.125, 20., 
  3.186, 1.957, 15663.986, 2.5, 218.612, 8.83, "", "", 94.576, 1.4, 70.6, 
  0.674}, {"IRQ", "Asia", "Iraq", "2020-10-11", 402330., 2206., 3312.714, 
  9852., 62., 64.714, 10002.61, 54.845, 82.36, 244.938, 1.541, 1.609, 0.87, 
  "", "", "", "", "", "", "", "", 16538., 2.487183*^6, 61.836, 0.411, 19679., 
  0.489, 0.168, 5.9, "samples tested", "", "", "", "", "", "", "", "", "", 
  61.11, 4.0222503*^7, 88.125, 20., 3.186, 1.957, 15663.986, 2.5, 218.612, 
  8.83, "", "", 94.576, 1.4, 70.6, 0.674}, {"IRQ", "Asia", "Iraq", 
  "2020-10-12", 405437., 3107., 3212.571, 9912., 60., 64., 10079.855, 77.245, 
  79.87, 246.429, 1.492, 1.591, 0.9, "", "", "", "", "", "", "", "", 20368., 
  2.507551*^6, 62.342, 0.506, 19458., 0.484, 0.165, 6.1, "samples tested", 
  "", "", "", "", "", "", "", "", "", 61.11, 4.0222503*^7, 88.125, 20., 
  3.186, 1.957, 15663.986, 2.5, 218.612, 8.83, "", "", 94.576, 1.4, 70.6, 
  0.674}, {"IRQ", "Asia", "Iraq", "2020-10-13", 409358., 3921., 3176.714, 
  9970., 58., 62.714, 10177.338, 97.483, 78.979, 247.871, 1.442, 1.559, 0.93, 
  "", "", "", "", "", "", "", "", 20663., 2.528214*^6, 62.856, 0.514, 18975., 
  0.472, 0.167, 6., "samples tested", "", "", "", "", "", "", "", "", "", 
  61.11, 4.0222503*^7, 88.125, 20., 3.186, 1.957, 15663.986, 2.5, 218.612, 
  8.83, "", "", 94.576, 1.4, 70.6, 0.674}, {"IRQ", "Asia", "Iraq", 
  "2020-10-14", 413215., 3857., 3167.286, 10021., 51., 59.571, 10273.229, 
  95.892, 78.744, 249.139, 1.268, 1.481, 0.96, "", "", "", "", "", "", "", 
  "", 20539., 2.548753*^6, 63.366, 0.511, 18500., 0.46, 0.171, 5.8, 
  "samples tested", "", "", "", "", "", "", "", "", "", 61.11, 4.0222503*^7, 
  88.125, 20., 3.186, 1.957, 15663.986, 2.5, 218.612, 8.83, "", "", 94.576, 
  1.4, 70.6, 0.674}, {"IRQ", "Asia", "Iraq", "2020-10-15", 416802., 3587., 
  3176.571, 10086., 65., 57.571, 10362.408, 89.179, 78.975, 250.755, 1.616, 
  1.431, 0.97, "", "", "", "", "", "", "", "", 20023., 2.568776*^6, 63.864, 
  0.498, 18421., 0.458, 0.172, 5.8, "samples tested", "", "", "", "", "", "", 
  "", "", "", 61.11, 4.0222503*^7, 88.125, 20., 3.186, 1.957, 15663.986, 2.5, 
  218.612, 8.83, "", "", 94.576, 1.4, 70.6, 0.674}, 
 {"IRQ", "Asia", "Iraq", "2020-10-16", 420303., 3501., 3217.571, 10142., 56., 
  58.143, 10449.449, 87.041, 79.994, 252.147, 1.392, 1.446, 0.99, "", "", "", 
  "", "", "", "", "", 20004., 2.58878*^6, 64.361, 0.497, 18857., 0.469, 
  0.171, 5.9, "samples tested", "", "", "", "", "", "", "", "", "", 61.11, 
  4.0222503*^7, 88.125, 20., 3.186, 1.957, 15663.986, 2.5, 218.612, 8.83, "", 
  "", 94.576, 1.4, 70.6, 0.674}, {"IRQ", "Asia", "Iraq", "2020-10-17", 
  423524., 3221., 3342.857, 10198., 56., 58.286, 10529.529, 80.08, 83.109, 
  253.54, 1.392, 1.449, 1.01, "", "", "", "", "", "", "", "", 16686., 
  2.605466*^6, 64.776, 0.415, 19260., 0.479, 0.174, 5.8, "samples tested", 
  "", "", "", "", "", "", "", "", "", 61.11, 4.0222503*^7, 88.125, 20., 
  3.186, 1.957, 15663.986, 2.5, 218.612, 8.83, "", "", 94.576, 1.4, 70.6, 
  0.674}, {"IRQ", "Asia", "Iraq", "2020-10-18", 426634., 3110., 3472., 
  10254., 56., 57.429, 10606.849, 77.32, 86.32, 254.932, 1.392, 1.428, 1.02, 
  "", "", "", "", "", "", "", "", 18885., 2.624351*^6, 65.246, 0.47, 19595., 
  0.487, 0.177, 5.6, "samples tested", "", "", "", "", "", "", "", "", "", 
  61.11, 4.0222503*^7, 88.125, 20., 3.186, 1.957, 15663.986, 2.5, 218.612, 
  8.83, "", "", 94.576, 1.4, 70.6, 0.674}, {"IRQ", "Asia", "Iraq", 
  "2020-10-19", 430678., 4044., 3605.857, 10317., 63., 57.857, 10707.389, 
  100.541, 89.648, 256.498, 1.566, 1.438, 1.02, "", "", "", "", "", "", "", 
  "", 20419., 2.64477*^6, 65.753, 0.508, 19603., 0.487, 0.184, 5.4, 
  "samples tested", "", "", "", "", "", "", "", "", "", 61.11, 4.0222503*^7, 
  88.125, 20., 3.186, 1.957, 15663.986, 2.5, 218.612, 8.83, "", "", 94.576, 
  1.4, 70.6, 0.674}, {"IRQ", "Asia", "Iraq", "2020-10-20", 434598., 3920., 
  3605.714, 10366., 49., 56.571, 10804.847, 97.458, 89.644, 257.716, 1.218, 
  1.406, 1.01, "", "", "", "", "", "", "", "", 20760., 2.66553*^6, 66.27, 
  0.516, 19617., 0.488, 0.184, 5.4, "samples tested", "", "", "", "", "", "", 
  "", "", "", 57.41, 4.0222503*^7, 88.125, 20., 3.186, 1.957, 15663.986, 2.5, 
  218.612, 8.83, "", "", 94.576, 1.4, 70.6, 0.674}, 
 {"IRQ", "Asia", "Iraq", "2020-10-21", 438265., 3667., 3578.571, 10418., 52., 
  56.714, 10896.015, 91.168, 88.969, 259.009, 1.293, 1.41, 1., "", "", "", 
  "", "", "", "", "", 20214., 2.685744*^6, 66.772, 0.503, 19570., 0.487, 
  0.183, 5.5, "samples tested", "", "", "", "", "", "", "", "", "", 57.41, 
  4.0222503*^7, 88.125, 20., 3.186, 1.957, 15663.986, 2.5, 218.612, 8.83, "", 
  "", 94.576, 1.4, 70.6, 0.674}, {"IRQ", "Asia", "Iraq", "2020-10-22", 
  442164., 3899., 3623.143, 10465., 47., 54.143, 10992.951, 96.936, 90.078, 
  260.178, 1.169, 1.346, 1., "", "", "", "", "", "", "", "", 20197., 
  2.705941*^6, 67.274, 0.502, 19595., 0.487, 0.185, 5.4, "samples tested", 
  "", "", "", "", "", "", "", "", "", 57.41, 4.0222503*^7, 88.125, 20., 
  3.186, 1.957, 15663.986, 2.5, 218.612, 8.83, "", "", 94.576, 1.4, 70.6, 
  0.674}, {"IRQ", "Asia", "Iraq", "2020-10-23", 445949., 3785., 3663.714, 
  10513., 48., 53., 11087.052, 94.102, 91.086, 261.371, 1.193, 1.318, 1., "", 
  "", "", "", "", "", "", "", 18387., 2.724328*^6, 67.731, 0.457, 19364., 
  0.481, 0.189, 5.3, "samples tested", "", "", "", "", "", "", "", "", "", 
  51.85, 4.0222503*^7, 88.125, 20., 3.186, 1.957, 15663.986, 2.5, 218.612, 
  8.83, "", "", 94.576, 1.4, 70.6, 0.674}, {"IRQ", "Asia", "Iraq", 
  "2020-10-24", 449153., 3204., 3661.286, 10568., 55., 52.857, 11166.709, 
  79.657, 91.026, 262.738, 1.367, 1.314, 1., "", "", "", "", "", "", "", "", 
  15350., 2.739678*^6, 68.113, 0.382, 19173., 0.477, 0.191, 5.2, 
  "samples tested", "", "", "", "", "", "", "", "", "", 51.85, 4.0222503*^7, 
  88.125, 20., 3.186, 1.957, 15663.986, 2.5, 218.612, 8.83, "", "", 94.576, 
  1.4, 70.6, 0.674}, {"IRQ", "Asia", "Iraq", "2020-10-25", 451707., 2554., 
  3581.857, 10623., 55., 52.714, 11230.206, 63.497, 89.051, 264.106, 1.367, 
  1.311, 0.99, "", "", "", "", "", "", "", "", 16687., 2.756365*^6, 68.528, 
  0.415, 18859., 0.469, 0.19, 5.3, "samples tested", "", "", "", "", "", "", 
  "", "", "", 51.85, 4.0222503*^7, 88.125, 20., 3.186, 1.957, 15663.986, 2.5, 
  218.612, 8.83, "", "", 94.576, 1.4, 70.6, 0.674}, 
 {"IRQ", "Asia", "Iraq", "2020-10-26", 455398., 3691., 3531.429, 10671., 48., 
  50.571, 11321.971, 91.765, 87.797, 265.299, 1.193, 1.257, 1., "", "", "", 
  "", "", "", "", "", 19037., 2.775402*^6, 69.001, 0.473, 18662., 0.464, 
  0.189, 5.3, "samples tested", "", "", "", "", "", "", "", "", "", 51.85, 
  4.0222503*^7, 88.125, 20., 3.186, 1.957, 15663.986, 2.5, 218.612, 8.83, "", 
  "", 94.576, 1.4, 70.6, 0.674}, {"IRQ", "Asia", "Iraq", "2020-10-27", 
  459908., 4510., 3615.714, 10724., 53., 51.143, 11434.097, 112.126, 89.893, 
  266.617, 1.318, 1.271, 1., "", "", "", "", "", "", "", "", 19372., 
  2.794774*^6, 69.483, 0.482, 18463., 0.459, 0.196, 5.1, "samples tested", 
  "", "", "", "", "", "", "", "", "", 51.85, 4.0222503*^7, 88.125, 20., 
  3.186, 1.957, 15663.986, 2.5, 218.612, 8.83, "", "", 94.576, 1.4, 70.6, 
  0.674}, {"IRQ", "Asia", "Iraq", "2020-10-28", 463951., 4043., 3669.429, 
  10770., 46., 50.286, 11534.613, 100.516, 91.228, 267.761, 1.144, 1.25, 
  0.98, "", "", "", "", "", "", "", "", 19721., 2.814495*^6, 69.973, 0.49, 
  18393., 0.457, 0.2, 5., "samples tested", "", "", "", "", "", "", "", "", 
  "", 51.85, 4.0222503*^7, 88.125, 20., 3.186, 1.957, 15663.986, 2.5, 
  218.612, 8.83, "", "", 94.576, 1.4, 70.6, 0.674}, 
 {"IRQ", "Asia", "Iraq", "2020-10-29", 467755., 3804., 3655.857, 10815., 45., 
  50., 11629.187, 94.574, 90.891, 268.879, 1.119, 1.243, 0.95, "", "", "", 
  "", "", "", "", "", 18575., 2.83307*^6, 70.435, 0.462, 18161., 0.452, 
  0.201, 5., "samples tested", "", "", "", "", "", "", "", "", "", 51.85, 
  4.0222503*^7, 88.125, 20., 3.186, 1.957, 15663.986, 2.5, 218.612, 8.83, "", 
  "", 94.576, 1.4, 70.6, 0.674}, {"IRQ", "Asia", "Iraq", "2020-10-30", 
  470633., 2878., 3526.286, 10862., 47., 49.857, 11700.739, 71.552, 87.669, 
  270.048, 1.169, 1.24, 0.93, "", "", "", "", "", "", "", "", 16265., 
  2.849335*^6, 70.839, 0.404, 17858., 0.444, 0.197, 5.1, "samples tested", 
  "", "", "", "", "", "", "", "", "", 51.85, 4.0222503*^7, 88.125, 20., 
  3.186, 1.957, 15663.986, 2.5, 218.612, 8.83, "", "", 94.576, 1.4, 70.6, 
  0.674}, {"IRQ", "Asia", "Iraq", "2020-10-31", 472630., 1997., 3353.857, 
  10910., 48., 48.857, 11750.388, 49.649, 83.383, 271.241, 1.193, 1.215, 
  0.92, "", "", "", "", "", "", "", "", 12672., 2.862007*^6, 71.154, 0.315, 
  17476., 0.434, 0.192, 5.2, "samples tested", "", "", "", "", "", "", "", 
  "", "", 51.85, 4.0222503*^7, 88.125, 20., 3.186, 1.957, 15663.986, 2.5, 
  218.612, 8.83, "", "", 94.576, 1.4, 70.6, 0.674}, 
 {"IRQ", "Asia", "Iraq", "2020-11-01", 475288., 2658., 3368.714, 10966., 56., 
  49., 11816.47, 66.082, 83.752, 272.633, 1.392, 1.218, 0.94, "", "", "", "", 
  "", "", "", "", 15210., 2.877217*^6, 71.533, 0.378, 17265., 0.429, 0.195, 
  5.1, "samples tested", "", "", "", "", "", "", "", "", "", 51.85, 
  4.0222503*^7, 88.125, 20., 3.186, 1.957, 15663.986, 2.5, 218.612, 8.83, "", 
  "", 94.576, 1.4, 70.6, 0.674}, {"IRQ", "Asia", "Iraq", "2020-11-02", 
  478701., 3413., 3329., 11017., 51., 49.429, 11901.323, 84.853, 82.765, 
  273.901, 1.268, 1.229, 0.95, "", "", "", "", "", "", "", "", 16910., 
  2.894127*^6, 71.953, 0.42, 16961., 0.422, 0.196, 5.1, "samples tested", "", 
  "", "", "", "", "", "", "", "", 51.85, 4.0222503*^7, 88.125, 20., 3.186, 
  1.957, 15663.986, 2.5, 218.612, 8.83, "", "", 94.576, 1.4, 70.6, 0.674}, 
 {"IRQ", "Asia", "Iraq", "2020-11-03", 482296., 3595., 3198.286, 11068., 51., 
  49.143, 11990.701, 89.378, 79.515, 275.169, 1.268, 1.222, 0.96, "", "", "", 
  "", "", "", "", "", 18691., 2.912818*^6, 72.418, 0.465, 16863., 0.419, 
  0.19, 5.3, "samples tested", "", "", "", "", "", "", "", "", "", 51.85, 
  4.0222503*^7, 88.125, 20., 3.186, 1.957, 15663.986, 2.5, 218.612, 8.83, "", 
  "", 94.576, 1.4, 70.6, 0.674}, {"IRQ", "Asia", "Iraq", "2020-11-04", 
  485870., 3574., 3131.286, 11128., 60., 51.143, 12079.557, 88.856, 77.849, 
  276.661, 1.492, 1.271, 0.97, "", "", "", "", "", "", "", "", 18523., 
  2.931341*^6, 72.878, 0.461, 16692., 0.415, 0.188, 5.3, "samples tested", 
  "", "", "", "", "", "", "", "", "", 51.85, 4.0222503*^7, 88.125, 20., 
  3.186, 1.957, 15663.986, 2.5, 218.612, 8.83, "", "", 94.576, 1.4, 70.6, 
  0.674}, {"IRQ", "Asia", "Iraq", "2020-11-05", 489571., 3701., 3116.571, 
  11175., 47., 51.429, 12171.57, 92.013, 77.483, 277.83, 1.169, 1.279, 0.98, 
  "", "", "", "", "", "", "", "", 19547., 2.950888*^6, 73.364, 0.486, 16831., 
  0.418, 0.185, 5.4, "samples tested", "", "", "", "", "", "", "", "", "", 
  51.85, 4.0222503*^7, 88.125, 20., 3.186, 1.957, 15663.986, 2.5, 218.612, 
  8.83, "", "", 94.576, 1.4, 70.6, 0.674}, {"IRQ", "Asia", "Iraq", 
  "2020-11-06", 493139., 3568., 3215.143, 11244., 69., 54.571, 12260.276, 
  88.707, 79.934, 279.545, 1.715, 1.357, 0.98, "", "", "", "", "", "", "", 
  "", 19926., 2.970814*^6, 73.86, 0.495, 17354., 0.431, 0.185, 5.4, 
  "samples tested", "", "", "", "", "", "", "", "", "", 51.85, 4.0222503*^7, 
  88.125, 20., 3.186, 1.957, 15663.986, 2.5, 218.612, 8.83, "", "", 94.576, 
  1.4, 70.6, 0.674}, {"IRQ", "Asia", "Iraq", "2020-11-07", 496019., 2880., 
  3341.286, 11283., 39., 53.286, 12331.878, 71.602, 83.07, 280.515, 0.97, 
  1.325, 0.97, "", "", "", "", "", "", "", "", 15807., 2.986621*^6, 74.252, 
  0.393, 17802., 0.443, 0.188, 5.3, "samples tested", "", "", "", "", "", "", 
  "", "", "", 51.85, 4.0222503*^7, 88.125, 20., 3.186, 1.957, 15663.986, 2.5, 
  218.612, 8.83, "", "", 94.576, 1.4, 70.6, 0.674}, 
 {"IRQ", "Asia", "Iraq", "2020-11-08", 498549., 2530., 3323., 11327., 44., 
  51.571, 12394.778, 62.9, 82.615, 281.609, 1.094, 1.282, 0.95, "", "", "", 
  "", "", "", "", "", 15965., 3.002586*^6, 74.649, 0.397, 17910., 0.445, 
  0.186, 5.4, "samples tested", "", "", "", "", "", "", "", "", "", 51.85, 
  4.0222503*^7, 88.125, 20., 3.186, 1.957, 15663.986, 2.5, 218.612, 8.83, "", 
  "", 94.576, 1.4, 70.6, 0.674}, {"IRQ", "Asia", "Iraq", "2020-11-09", 
  501733., 3184., 3290.286, 11380., 53., 51.857, 12473.938, 79.16, 81.802, 
  282.926, 1.318, 1.289, 0.94, "", "", "", "", "", "", "", "", 17120., 
  3.019706*^6, 75.075, 0.426, 17940., 0.446, 0.183, 5.5, "samples tested", 
  "", "", "", "", "", "", "", "", "", 51.85, 4.0222503*^7, 88.125, 20., 
  3.186, 1.957, 15663.986, 2.5, 218.612, 8.83, "", "", 94.576, 1.4, 70.6, 
  0.674}, {"IRQ", "Asia", "Iraq", "2020-11-10", 505310., 3577., 3287.714, 
  11432., 52., 52., 12562.868, 88.93, 81.738, 284.219, 1.293, 1.293, 0.93, 
  "", "", "", "", "", "", "", "", 18761., 3.038467*^6, 75.541, 0.466, 17950., 
  0.446, 0.183, 5.5, "samples tested", "", "", "", "", "", "", "", "", "", 
  51.85, 4.0222503*^7, 88.125, 20., 3.186, 1.957, 15663.986, 2.5, 218.612, 
  8.83, "", "", 94.576, 1.4, 70.6, 0.674}, {"IRQ", "Asia", "Iraq", 
  "2020-11-11", 508508., 3198., 3234., 11482., 50., 50.571, 12642.376, 
  79.508, 80.403, 285.462, 1.243, 1.257, 0.92, "", "", "", "", "", "", "", 
  "", 17378., 3.055845*^6, 75.974, 0.432, 17786., 0.442, 0.182, 5.5, 
  "samples tested", "", "", "", "", "", "", "", "", "", 51.85, 4.0222503*^7, 
  88.125, 20., 3.186, 1.957, 15663.986, 2.5, 218.612, 8.83, "", "", 94.576, 
  1.4, 70.6, 0.674}, {"IRQ", "Asia", "Iraq", "2020-11-12", 511806., 3298., 
  3176.429, 11532., 50., 51., 12724.37, 81.994, 78.971, 286.705, 1.243, 
  1.268, 0.9, "", "", "", "", "", "", "", "", 20801., 3.076646*^6, 76.491, 
  0.517, 17965., 0.447, 0.177, 5.7, "samples tested", "", "", "", "", "", "", 
  "", "", "", 51.85, 4.0222503*^7, 88.125, 20., 3.186, 1.957, 15663.986, 2.5, 
  218.612, 8.83, "", "", 94.576, 1.4, 70.6, 0.674}, 
 {"IRQ", "Asia", "Iraq", "2020-11-13", 514496., 2690., 3051., 11580., 48., 
  48., 12791.248, 66.878, 75.853, 287.899, 1.193, 1.193, 0.89, "", "", "", 
  "", "", "", "", "", 18433., 3.095079*^6, 76.949, 0.458, 17752., 0.441, 
  0.172, 5.8, "samples tested", "", "", "", "", "", "", "", "", "", 51.85, 
  4.0222503*^7, 88.125, 20., 3.186, 1.957, 15663.986, 2.5, 218.612, 8.83, "", 
  "", 94.576, 1.4, 70.6, 0.674}, {"IRQ", "Asia", "Iraq", "2020-11-14", 
  516915., 2419., 2985.143, 11623., 43., 48.571, 12851.388, 60.14, 74.216, 
  288.968, 1.069, 1.208, 0.88, "", "", "", "", "", "", "", "", 16593., 
  3.111672*^6, 77.361, 0.413, 17864., 0.444, 0.167, 6., "samples tested", "", 
  "", "", "", "", "", "", "", "", 51.85, 4.0222503*^7, 88.125, 20., 3.186, 
  1.957, 15663.986, 2.5, 218.612, 8.83, "", "", 94.576, 1.4, 70.6, 0.674}, 
 {"IRQ", "Asia", "Iraq", "2020-11-15", 519152., 2237., 2943.286, 11670., 47., 
  49., 12907.004, 55.616, 73.175, 290.136, 1.169, 1.218, 0.87, "", "", "", 
  "", "", "", "", "", 16730., 3.128402*^6, 77.777, 0.416, 17974., 0.447, 
  0.164, 6.1, "samples tested", "", "", "", "", "", "", "", "", "", 51.85, 
  4.0222503*^7, 88.125, 20., 3.186, 1.957, 15663.986, 2.5, 218.612, 8.83, "", 
  "", 94.576, 1.4, 70.6, 0.674}, {"IRQ", "Asia", "Iraq", "2020-11-16", 
  521542., 2390., 2829.857, 11712., 42., 47.429, 12966.423, 59.419, 70.355, 
  291.18, 1.044, 1.179, 0.85, "", "", "", "", "", "", "", "", 17887., 
  3.146289*^6, 78.222, 0.445, 18083., 0.45, 0.156, 6.4, "samples tested", "", 
  "", "", "", "", "", "", "", "", 51.85, 4.0222503*^7, 88.125, 20., 3.186, 
  1.957, 15663.986, 2.5, 218.612, 8.83, "", "", 94.576, 1.4, 70.6, 0.674}, 
 {"IRQ", "Asia", "Iraq", "2020-11-17", 524503., 2961., 2741.857, 11752., 40., 
  45.714, 13040.039, 73.616, 68.167, 292.175, 0.994, 1.137, 0.85, "", "", "", 
  "", "", "", "", "", 18614., 3.164903*^6, 78.685, 0.463, 18062., 0.449, 
  0.152, 6.6, "samples tested", "", "", "", "", "", "", "", "", "", 51.85, 
  4.0222503*^7, 88.125, 20., 3.186, 1.957, 15663.986, 2.5, 218.612, 8.83, "", 
  "", 94.576, 1.4, 70.6, 0.674}, {"IRQ", "Asia", "Iraq", "2020-11-18", 
  526852., 2349., 2620.571, 11795., 43., 44.714, 13098.439, 58.4, 65.152, 
  293.244, 1.069, 1.112, 0.84, "", "", "", "", "", "", "", "", 17916., 
  3.182819*^6, 79.13, 0.445, 18139., 0.451, 0.144, 6.9, "samples tested", "", 
  "", "", "", "", "", "", "", "", 51.85, 4.0222503*^7, 88.125, 20., 3.186, 
  1.957, 15663.986, 2.5, 218.612, 8.83, "", "", 94.576, 1.4, 70.6, 0.674}, 
 {"IRQ", "Asia", "Iraq", "2020-11-19", 529226., 2374., 2488.571, 11834., 39., 
  43.143, 13157.461, 59.022, 61.87, 294.213, 0.97, 1.073, 0.84, "", "", "", 
  "", "", "", "", "", "", "", "", "", 18131., 0.451, 0.137, 7.3, 
  "samples tested", "", "", "", "", "", "", "", "", "", 51.85, 4.0222503*^7, 
  88.125, 20., 3.186, 1.957, 15663.986, 2.5, 218.612, 8.83, "", "", 94.576, 
  1.4, 70.6, 0.674}, {"IRQ", "Asia", "Iraq", "2020-11-20", 531769., 2543., 
  2467.571, 11883., 49., 43.286, 13220.684, 63.223, 61.348, 295.432, 1.218, 
  1.076, 0.85, "", "", "", "", "", "", "", "", "", 3.224305*^6, 80.162, "", 
  18461., 0.459, 0.134, 7.5, "samples tested", "", "", "", "", "", "", "", 
  "", "", 51.85, 4.0222503*^7, 88.125, 20., 3.186, 1.957, 15663.986, 2.5, 
  218.612, 8.83, "", "", 94.576, 1.4, 70.6, 0.674}, 
 {"IRQ", "Asia", "Iraq", "2020-11-21", 533555., 1786., 2377.143, 11925., 42., 
  43.143, 13265.087, 44.403, 59.1, 296.476, 1.044, 1.073, 0.85, "", "", "", 
  "", "", "", "", "", 19883., 3.244188*^6, 80.656, 0.494, 18931., 0.471, 
  0.126, 8., "samples tested", "", "", "", "", "", "", "", "", "", 51.85, 
  4.0222503*^7, 88.125, 20., 3.186, 1.957, 15663.986, 2.5, 218.612, 8.83, "", 
  "", 94.576, 1.4, 70.6, 0.674}, {"IRQ", "Asia", "Iraq", "2020-11-22", 
  535321., 1766., 2309.857, 11958., 33., 41.143, 13308.993, 43.906, 57.427, 
  297.296, 0.82, 1.023, 0.85, "", "", "", "", "", "", "", "", 23914., 
  3.268102*^6, 81.251, 0.595, 19957., 0.496, 0.116, 8.6, "samples tested", 
  "", "", "", "", "", "", "", "", "", 51.85, 4.0222503*^7, 88.125, 20., 
  3.186, 1.957, 15663.986, 2.5, 218.612, 8.83, "", "", 94.576, 1.4, 70.6, 
  0.674}, {"IRQ", "Asia", "Iraq", "2020-11-23", 537457., 2136., 2273.571, 
  11996., 38., 40.571, 13362.097, 53.105, 56.525, 298.241, 0.945, 1.009, 
  0.86, "", "", "", "", "", "", "", "", 24908., 3.29301*^6, 81.87, 0.619, 
  20960., 0.521, 0.108, 9.2, "samples tested", "", "", "", "", "", "", "", 
  "", "", 51.85, 4.0222503*^7, 88.125, 20., 3.186, 1.957, 15663.986, 2.5, 
  218.612, 8.83, "", "", 94.576, 1.4, 70.6, 0.674}, 
 {"IRQ", "Asia", "Iraq", "2020-11-24", 539749., 2292., 2178., 12031., 35., 
  39.857, 13419.08, 56.983, 54.149, 299.111, 0.87, 0.991, 0.87, "", "", "", 
  "", "", "", "", "", 26504., 3.319514*^6, 82.529, 0.659, 22087., 0.549, 
  0.099, 10.1, "samples tested", "", "", "", "", "", "", "", "", "", 51.85, 
  4.0222503*^7, 88.125, 20., 3.186, 1.957, 15663.986, 2.5, 218.612, 8.83, "", 
  "", 94.576, 1.4, 70.6, 0.674}, {"IRQ", "Asia", "Iraq", "2020-11-25", 
  542187., 2438., 2190.714, 12086., 55., 41.571, 13479.693, 60.613, 54.465, 
  300.479, 1.367, 1.034, 0.89, "", "", "", "", "", "", "", "", 27830., 
  3.347344*^6, 83.221, 0.692, 23504., 0.584, 0.093, 10.7, "samples tested", 
  "", "", "", "", "", "", "", "", "", 51.85, 4.0222503*^7, 88.125, 20., 
  3.186, 1.957, 15663.986, 2.5, 218.612, 8.83, "", "", 94.576, 1.4, 70.6, 
  0.674}, {"IRQ", "Asia", "Iraq", "2020-11-26", 544670., 2483., 2206.286, 
  12125., 39., 41.571, 13541.425, 61.732, 54.852, 301.448, 0.97, 1.034, 0.9, 
  "", "", "", "", "", "", "", "", 30821., 3.378165*^6, 83.987, 0.766, 24943., 
  0.62, 0.088, 11.3, "samples tested", "", "", "", "", "", "", "", "", "", 
  51.85, 4.0222503*^7, 88.125, 20., 3.186, 1.957, 15663.986, 2.5, 218.612, 
  8.83, "", "", 94.576, 1.4, 70.6, 0.674}, {"IRQ", "Asia", "Iraq", 
  "2020-11-27", 547215., 2545., 2206.571, 12167., 42., 40.571, 13604.698, 
  63.273, 54.859, 302.492, 1.044, 1.009, 0.9, "", "", "", "", "", "", "", "", 
  29757., 3.407922*^6, 84.727, 0.74, 26231., 0.652, 0.084, 11.9, 
  "samples tested", "", "", "", "", "", "", "", "", "", 51.85, 4.0222503*^7, 
  88.125, 20., 3.186, 1.957, 15663.986, 2.5, 218.612, 8.83, "", "", 94.576, 
  1.4, 70.6, 0.674}, {"IRQ", "Asia", "Iraq", "2020-11-28", 548821., 1606., 
  2180.857, 12200., 33., 39.286, 13644.626, 39.928, 54.22, 303.313, 0.82, 
  0.977, 0.89, "", "", "", "", "", "", "", "", 24031., 3.431953*^6, 85.324, 
  0.597, 26824., 0.667, 0.081, 12.3, "samples tested", "", "", "", "", "", 
  "", "", "", "", 51.85, 4.0222503*^7, 88.125, 20., 3.186, 1.957, 15663.986, 
  2.5, 218.612, 8.83, "", "", 94.576, 1.4, 70.6, 0.674}, 
 {"IRQ", "Asia", "Iraq", "2020-11-29", 550435., 1614., 2159.143, 12224., 24., 
  38., 13684.753, 40.127, 53.68, 303.909, 0.597, 0.945, 0.89, "", "", "", "", 
  "", "", "", "", 24872., 3.456825*^6, 85.943, 0.618, 26960., 0.67, 0.08, 
  12.5, "samples tested", "", "", "", "", "", "", "", "", "", 48.15, 
  4.0222503*^7, 88.125, 20., 3.186, 1.957, 15663.986, 2.5, 218.612, 8.83, "", 
  "", 94.576, 1.4, 70.6, 0.674}, {"IRQ", "Asia", "Iraq", "2020-11-30", 
  552549., 2114., 2156., 12258., 34., 37.429, 13737.31, 52.558, 53.602, 
  304.755, 0.845, 0.931, 0.89, "", "", "", "", "", "", "", "", 26494., 
  3.483319*^6, 86.601, 0.659, 27187., 0.676, 0.079, 12.6, "samples tested", 
  "", "", "", "", "", "", "", "", "", 48.15, 4.0222503*^7, 88.125, 20., 
  3.186, 1.957, 15663.986, 2.5, 218.612, 8.83, "", "", 94.576, 1.4, 70.6, 
  0.674}, {"IRQ", "Asia", "Iraq", "2020-12-01", 554767., 2218., 2145.429, 
  12306., 48., 39.286, 13792.453, 55.143, 53.339, 305.948, 1.193, 0.977, 
  0.88, "", "", "", "", "", "", "", "", 29601., 3.51292*^6, 87.337, 0.736, 
  27629., 0.687, 0.078, 12.9, "samples tested", "", "", "", "", "", "", "", 
  "", "", 48.15, 4.0222503*^7, 88.125, 20., 3.186, 1.957, 15663.986, 2.5, 
  218.612, 8.83, "", "", 94.576, 1.4, 70.6, 0.674}, 
 {"IRQ", "Asia", "Iraq", "2020-12-02", 556728., 1961., 2077.286, 12340., 34., 
  36.286, 13841.207, 48.754, 51.645, 306.793, 0.845, 0.902, 0.88, "", "", "", 
  "", "", "", "", "", 30802., 3.543722*^6, 88.103, 0.766, 28054., 0.697, 
  0.074, 13.5, "samples tested", "", "", "", "", "", "", "", "", "", 48.15, 
  4.0222503*^7, 88.125, 20., 3.186, 1.957, 15663.986, 2.5, 218.612, 8.83, "", 
  "", 94.576, 1.4, 70.6, 0.674}, {"IRQ", "Asia", "Iraq", "2020-12-03", 
  558767., 2039., 2013.857, 12361., 21., 33.714, 13891.9, 50.693, 50.068, 
  307.316, 0.522, 0.838, 0.88, "", "", "", "", "", "", "", "", 32870., 
  3.576592*^6, 88.92, 0.817, 28347., 0.705, 0.071, 14.1, "samples tested", 
  "", "", "", "", "", "", "", "", "", 48.15, 4.0222503*^7, 88.125, 20., 
  3.186, 1.957, 15663.986, 2.5, 218.612, 8.83, "", "", 94.576, 1.4, 70.6, 
  0.674}, {"IRQ", "Asia", "Iraq", "2020-12-04", 560622., 1855., 1915.286, 
  12387., 26., 31.429, 13938.019, 46.118, 47.617, 307.962, 0.646, 0.781, 
  0.89, "", "", "", "", "", "", "", "", 32874., 3.609466*^6, 89.737, 0.817, 
  28792., 0.716, 0.067, 15., "samples tested", "", "", "", "", "", "", "", 
  "", "", 48.15, 4.0222503*^7, 88.125, 20., 3.186, 1.957, 15663.986, 2.5, 
  218.612, 8.83, "", "", 94.576, 1.4, 70.6, 0.674}, 
 {"IRQ", "Asia", "Iraq", "2020-12-05", 562520., 1898., 1957., 12411., 24., 
  30.143, 13985.206, 47.188, 48.654, 308.559, 0.597, 0.749, 0.89, "", "", "", 
  "", "", "", "", "", 30365., 3.639831*^6, 90.492, 0.755, 29697., 0.738, 
  0.066, 15.2, "samples tested", "", "", "", "", "", "", "", "", "", 48.15, 
  4.0222503*^7, 88.125, 20., 3.186, 1.957, 15663.986, 2.5, 218.612, 8.83, "", 
  "", 94.576, 1.4, 70.6, 0.674}, {"IRQ", "Asia", "Iraq", "2020-12-06", 
  564200., 1680., 1966.429, 12432., 21., 29.714, 14026.974, 41.768, 48.889, 
  309.081, 0.522, 0.739, 0.89, "", "", "", "", "", "", "", "", 31823., 
  3.671654*^6, 91.284, 0.791, 30690., 0.763, 0.064, 15.6, "samples tested", 
  "", "", "", "", "", "", "", "", "", 48.15, 4.0222503*^7, 88.125, 20., 
  3.186, 1.957, 15663.986, 2.5, 218.612, 8.83, "", "", 94.576, 1.4, 70.6, 
  0.674}, {"IRQ", "Asia", "Iraq", "2020-12-07", 566015., 1815., 1923.714, 
  12460., 28., 28.857, 14072.098, 45.124, 47.827, 309.777, 0.696, 0.717, 
  0.87, "", "", "", "", "", "", "", "", 33415., 3.705069*^6, 92.114, 0.831, 
  31679., 0.788, 0.061, 16.5, "samples tested", "", "", "", "", "", "", "", 
  "", "", 48.15, 4.0222503*^7, 88.125, 20., 3.186, 1.957, 15663.986, 2.5, 
  218.612, 8.83, "", "", 94.576, 1.4, 70.6, 0.674}, 
 {"IRQ", "Asia", "Iraq", "2020-12-08", 568138., 2123., 1910.143, 12477., 17., 
  24.429, 14124.879, 52.781, 47.489, 310.199, 0.423, 0.607, 0.85, "", "", "", 
  "", "", "", "", "", 31791., 3.73686*^6, 92.905, 0.79, 31991., 0.795, 0.06, 
  16.7, "samples tested", "", "", "", "", "", "", "", "", "", 48.15, 
  4.0222503*^7, 88.125, 20., 3.186, 1.957, 15663.986, 2.5, 218.612, 8.83, "", 
  "", 94.576, 1.4, 70.6, 0.674}, {"IRQ", "Asia", "Iraq", "2020-12-09", 
  569873., 1735., 1877.857, 12501., 24., 23., 14168.014, 43.135, 46.687, 
  310.796, 0.597, 0.572, 0.82, "", "", "", "", "", "", "", "", 32372., 
  3.769232*^6, 93.71, 0.805, 32216., 0.801, 0.058, 17.2, "samples tested", 
  "", "", "", "", "", "", "", "", "", 48.15, 4.0222503*^7, 88.125, 20., 
  3.186, 1.957, 15663.986, 2.5, 218.612, 8.83, "", "", 94.576, 1.4, 70.6, 
  0.674}, {"IRQ", "Asia", "Iraq", "2020-12-10", 571253., 1380., 1783.714, 
  12526., 25., 23.571, 14202.324, 34.309, 44.346, 311.418, 0.622, 0.586, 
  0.79, "", "", "", "", "", "", "", "", 34442., 3.803674*^6, 94.566, 0.856, 
  32440., 0.807, 0.055, 18.2, "samples tested", "", "", "", "", "", "", "", 
  "", "", 48.15, 4.0222503*^7, 88.125, 20., 3.186, 1.957, 15663.986, 2.5, 
  218.612, 8.83, "", "", 94.576, 1.4, 70.6, 0.674}, 
 {"IRQ", "Asia", "Iraq", "2020-12-11", 572600., 1347., 1711.143, 12549., 23., 
  23.143, 14235.812, 33.489, 42.542, 311.99, 0.572, 0.575, 0.78, "", "", "", 
  "", "", "", "", "", 33350., 3.837024*^6, 95.395, 0.829, 32508., 0.808, 
  0.053, 19., "samples tested", "", "", "", "", "", "", "", "", "", 48.15, 
  4.0222503*^7, 88.125, 20., 3.186, 1.957, 15663.986, 2.5, 218.612, 8.83, "", 
  "", 94.576, 1.4, 70.6, 0.674}, {"IRQ", "Asia", "Iraq", "2020-12-12", 
  573622., 1022., 1586., 12565., 16., 22., 14261.221, 25.409, 39.431, 
  312.387, 0.398, 0.547, 0.78, "", "", "", "", "", "", "", "", 30146., 
  3.86717*^6, 96.144, 0.749, 32477., 0.807, 0.049, 20.5, "samples tested", 
  "", "", "", "", "", "", "", "", "", 48.15, 4.0222503*^7, 88.125, 20., 
  3.186, 1.957, 15663.986, 2.5, 218.612, 8.83, "", "", 94.576, 1.4, 70.6, 
  0.674}, {"IRQ", "Asia", "Iraq", "2020-12-13", 574634., 1012., 1490.571, 
  12579., 14., 21., 14286.381, 25.16, 37.058, 312.735, 0.348, 0.522, 0.79, 
  "", "", "", "", "", "", "", "", 31310., 3.89848*^6, 96.923, 0.778, 32404., 
  0.806, 0.046, 21.7, "samples tested", "", "", "", "", "", "", "", "", "", 
  48.15, 4.0222503*^7, 88.125, 20., 3.186, 1.957, 15663.986, 2.5, 218.612, 
  8.83, "", "", 94.576, 1.4, 70.6, 0.674}, {"IRQ", "Asia", "Iraq", 
  "2020-12-14", 575972., 1338., 1422.429, 12603., 24., 20.429, 14319.646, 
  33.265, 35.364, 313.332, 0.597, 0.508, 0.81, "", "", "", "", "", "", "", 
  "", 35335., 3.933815*^6, 97.801, 0.878, 32678., 0.812, 0.044, 23., 
  "samples tested", "", "", "", "", "", "", "", "", "", 48.15, 4.0222503*^7, 
  88.125, 20., 3.186, 1.957, 15663.986, 2.5, 218.612, 8.83, "", "", 94.576, 
  1.4, 70.6, 0.674}, {"IRQ", "Asia", "Iraq", "2020-12-15", 577363., 1391., 
  1317.857, 12614., 11., 19.571, 14354.229, 34.583, 32.764, 313.606, 0.273, 
  0.487, 0.83, "", "", "", "", "", "", "", "", 35467., 3.969282*^6, 98.683, 
  0.882, 33203., 0.825, 0.04, 25.2, "samples tested", "", "", "", "", "", "", 
  "", "", "", 48.15, 4.0222503*^7, 88.125, 20., 3.186, 1.957, 15663.986, 2.5, 
  218.612, 8.83, "", "", 94.576, 1.4, 70.6, 0.674}, 
 {"IRQ", "Asia", "Iraq", "2020-12-16", 578916., 1553., 1291.857, 12636., 22., 
  19.286, 14392.839, 38.61, 32.118, 314.153, 0.547, 0.479, 0.85, "", "", "", 
  "", "", "", "", "", 36856., 4.006138*^6, 99.599, 0.916, 33844., 0.841, 
  0.038, 26.2, "samples tested", "", "", "", "", "", "", "", "", "", 48.15, 
  4.0222503*^7, 88.125, 20., 3.186, 1.957, 15663.986, 2.5, 218.612, 8.83, "", 
  "", 94.576, 1.4, 70.6, 0.674}, {"IRQ", "Asia", "Iraq", "2020-12-17", 
  580449., 1533., 1313.714, 12650., 14., 17.714, 14430.952, 38.113, 32.661, 
  314.501, 0.348, 0.44, 0.86, "", "", "", "", "", "", "", "", 40433., 
  4.046571*^6, 100.605, 1.005, 34700., 0.863, 0.038, 26.4, "samples tested", 
  "", "", "", "", "", "", "", "", "", 48.15, 4.0222503*^7, 88.125, 20., 
  3.186, 1.957, 15663.986, 2.5, 218.612, 8.83, "", "", 94.576, 1.4, 70.6, 
  0.674}, {"IRQ", "Asia", "Iraq", "2020-12-18", 581811., 1362., 1315.857, 
  12670., 20., 17.286, 14464.813, 33.862, 32.714, 314.998, 0.497, 0.43, 0.86, 
  "", "", "", "", "", "", "", "", 34670., 4.081241*^6, 101.467, 0.862, 
  34888., 0.867, 0.038, 26.5, "samples tested", "", "", "", "", "", "", "", 
  "", "", 48.15, 4.0222503*^7, 88.125, 20., 3.186, 1.957, 15663.986, 2.5, 
  218.612, 8.83, "", "", 94.576, 1.4, 70.6, 0.674}, 
 {"IRQ", "Asia", "Iraq", "2020-12-19", 583118., 1307., 1356.571, 12680., 10., 
  16.429, 14497.308, 32.494, 33.727, 315.246, 0.249, 0.408, 0.86, "", "", "", 
  "", "", "", "", "", 31510., 4.112751*^6, 102.25, 0.783, 35083., 0.872, 
  0.039, 25.9, "samples tested", "", "", "", "", "", "", "", "", "", 48.15, 
  4.0222503*^7, 88.125, 20., 3.186, 1.957, 15663.986, 2.5, 218.612, 8.83, "", 
  "", 94.576, 1.4, 70.6, 0.674}, {"IRQ", "Asia", "Iraq", "2020-12-20", 
  584145., 1027., 1358.714, 12697., 17., 16.857, 14522.841, 25.533, 33.78, 
  315.669, 0.423, 0.419, 0.85, "", "", "", "", "", "", "", "", "", "", "", 
  "", 35590., 0.885, 0.038, 26.2, "samples tested", "", "", "", "", "", "", 
  "", "", "", 48.15, 4.0222503*^7, 88.125, 20., 3.186, 1.957, 15663.986, 2.5, 
  218.612, 8.83, "", "", 94.576, 1.4, 70.6, 0.674}, 
 {"IRQ", "Asia", "Iraq", "2020-12-21", 585345., 1200., 1339., 12710., 13., 
  15.286, 14552.675, 29.834, 33.29, 315.992, 0.323, 0.38, 0.83, "", "", "", 
  "", "", "", "", "", "", 4.182466*^6, 103.983, "", 35522., 0.883, 0.038, 
  26.5, "samples tested", "", "", "", "", "", "", "", "", "", 48.15, 
  4.0222503*^7, 88.125, 20., 3.186, 1.957, 15663.986, 2.5, 218.612, 8.83, "", 
  "", 94.576, 1.4, 70.6, 0.674}, {"IRQ", "Asia", "Iraq", "2020-12-22", 
  586503., 1158., 1305.714, 12725., 15., 15.857, 14581.465, 28.79, 32.462, 
  316.365, 0.373, 0.394, 0.82, "", "", "", "", "", "", "", "", 38950., 
  4.221416*^6, 104.952, 0.968, 36019., 0.895, 0.036, 27.6, "samples tested", 
  "", "", "", "", "", "", "", "", "", 53.7, 4.0222503*^7, 88.125, 20., 3.186, 
  1.957, 15663.986, 2.5, 218.612, 8.83, "", "", 94.576, 1.4, 70.6, 0.674}, 
 {"IRQ", "Asia", "Iraq", "2020-12-23", 587676., 1173., 1251.429, 12737., 12., 
  14.429, 14610.627, 29.163, 31.113, 316.664, 0.298, 0.359, 0.81, "", "", "", 
  "", "", "", "", "", 36238., 4.257654*^6, 105.853, 0.901, 35931., 0.893, 
  0.035, 28.7, "samples tested", "", "", "", "", "", "", "", "", "", 53.7, 
  4.0222503*^7, 88.125, 20., 3.186, 1.957, 15663.986, 2.5, 218.612, 8.83, "", 
  "", 94.576, 1.4, 70.6, 0.674}, {"IRQ", "Asia", "Iraq", "2020-12-24", 
  588803., 1127., 1193.429, 12744., 7., 13.429, 14638.646, 28.019, 29.671, 
  316.838, 0.174, 0.334, 0.81, "", "", "", "", "", "", "", "", 37231., 
  4.294885*^6, 106.778, 0.926, 35473., 0.882, 0.034, 29.7, "samples tested", 
  "", "", "", "", "", "", "", "", "", 53.7, 4.0222503*^7, 88.125, 20., 3.186, 
  1.957, 15663.986, 2.5, 218.612, 8.83, "", "", 94.576, 1.4, 70.6, 0.674}, 
 {"IRQ", "Asia", "Iraq", "2020-12-25", 589943., 1140., 1161.714, 12755., 11., 
  12.143, 14666.989, 28.342, 28.882, 317.111, 0.273, 0.302, 0.81, "", "", "", 
  "", "", "", "", "", "", "", "", "", 35823., 0.891, 0.032, 30.8, 
  "samples tested", "", "", "", "", "", "", "", "", "", 53.7, 4.0222503*^7, 
  88.125, 20., 3.186, 1.957, 15663.986, 2.5, 218.612, 8.83, "", "", 94.576, 
  1.4, 70.6, 0.674}, {"IRQ", "Asia", "Iraq", "2020-12-26", 590779., 836., 
  1094.429, 12767., 12., 12.429, 14687.773, 20.784, 27.209, 317.409, 0.298, 
  0.309, 0.8, "", "", "", "", "", "", "", "", "", 4.369122*^6, 108.624, "", 
  36624., 0.911, 0.03, 33.5, "samples tested", "", "", "", "", "", "", "", 
  "", "", 53.7, 4.0222503*^7, 88.125, 20., 3.186, 1.957, 15663.986, 2.5, 
  218.612, 8.83, "", "", 94.576, 1.4, 70.6, 0.674}, 
 {"IRQ", "Asia", "Iraq", "2020-12-27", 591597., 818., 1064.571, 12780., 13., 
  11.857, 14708.11, 20.337, 26.467, 317.733, 0.323, 0.295, 0.8, "", "", "", 
  "", "", "", "", "", 34058., 4.40318*^6, 109.471, 0.847, 36510., 0.908, 
  0.029, 34.3, "samples tested", "", "", "", "", "", "", "", "", "", 53.7, 
  4.0222503*^7, 88.125, 20., 3.186, 1.957, 15663.986, 2.5, 218.612, 8.83, "", 
  "", 94.576, 1.4, 70.6, 0.674}, {"IRQ", "Asia", "Iraq", "2020-12-28", 
  592528., 931., 1026.143, 12791., 11., 11.571, 14731.256, 23.146, 25.512, 
  318.006, 0.273, 0.288, 0.8, "", "", "", "", "", "", "", "", "", "", "", "", 
  36638., 0.911, 0.028, 35.7, "samples tested", "", "", "", "", "", "", "", 
  "", "", 53.7, 4.0222503*^7, 88.125, 20., 3.186, 1.957, 15663.986, 2.5, 
  218.612, 8.83, "", "", 94.576, 1.4, 70.6, 0.674}, 
 {"IRQ", "Asia", "Iraq", "2020-12-29", 593541., 1013., 1005.429, 12800., 9., 
  10.714, 14756.441, 25.185, 24.997, 318.23, 0.224, 0.266, 0.8, "", "", "", 
  "", "", "", "", "", "", 4.474689*^6, 111.248, "", 36182., 0.9, 0.028, 36., 
  "samples tested", "", "", "", "", "", "", "", "", "", 53.7, 4.0222503*^7, 
  88.125, 20., 3.186, 1.957, 15663.986, 2.5, 218.612, 8.83, "", "", 94.576, 
  1.4, 70.6, 0.674}, {"IRQ", "Asia", "Iraq", "2020-12-30", 594442., 901., 
  966.571, 12808., 8., 10.143, 14778.842, 22.4, 24.031, 318.429, 0.199, 
  0.252, 0.8, "", "", "", "", "", "", "", "", 37144., 4.511833*^6, 112.172, 
  0.923, 36311., 0.903, 0.027, 37.6, "samples tested", "", "", "", "", "", 
  "", "", "", "", 53.7, 4.0222503*^7, 88.125, 20., 3.186, 1.957, 15663.986, 
  2.5, 218.612, 8.83, "", "", 94.576, 1.4, 70.6, 0.674}, 
 {"IRQ", "Asia", "Iraq", "2020-12-31", 595291., 849., 926.857, 12813., 5., 
  9.857, 14799.949, 21.108, 23.043, 318.553, 0.124, 0.245, 0.8, "", "", "", 
  "", "", "", "", "", "", "", "", "", 36076., 0.897, 0.026, 38.9, 
  "samples tested", "", "", "", "", "", "", "", "", "", 53.7, 4.0222503*^7, 
  88.125, 20., 3.186, 1.957, 15663.986, 2.5, 218.612, 8.83, "", "", 94.576, 
  1.4, 70.6, 0.674}, {"IRQ", "Asia", "Iraq", "2021-01-01", 596193., 902., 
  892.857, 12824., 11., 9.857, 14822.374, 22.425, 22.198, 318.827, 0.273, 
  0.245, 0.81, "", "", "", "", "", "", "", "", "", "", "", "", 35857., 0.891, 
  0.025, 40.2, "samples tested", "", "", "", "", "", "", "", "", "", 53.7, 
  4.0222503*^7, 88.125, 20., 3.186, 1.957, 15663.986, 2.5, 218.612, 8.83, "", 
  "", 94.576, 1.4, 70.6, 0.674}, {"IRQ", "Asia", "Iraq", "2021-01-02", 
  597033., 840., 893.429, 12829., 5., 8.857, 14843.258, 20.884, 22.212, 
  318.951, 0.124, 0.22, 0.82, "", "", "", "", "", "", "", "", "", 
  4.618587*^6, 114.826, "", 35638., 0.886, 0.025, 39.9, "samples tested", "", 
  "", "", "", "", "", "", "", "", 53.7, 4.0222503*^7, 88.125, 20., 3.186, 
  1.957, 15663.986, 2.5, 218.612, 8.83, "", "", 94.576, 1.4, 70.6, 0.674}, 
 {"IRQ", "Asia", "Iraq", "2021-01-03", 597774., 741., 882.429, 12834., 5., 
  7.714, 14861.681, 18.423, 21.939, 319.075, 0.124, 0.192, 0.82, "", "", "", 
  "", "", "", "", "", 31600., 4.650187*^6, 115.612, 0.786, 35287., 0.877, 
  0.025, 40., "samples tested", "", "", "", "", "", "", "", "", "", 53.7, 
  4.0222503*^7, 88.125, 20., 3.186, 1.957, 15663.986, 2.5, 218.612, 8.83, "", 
  "", 94.576, 1.4, 70.6, 0.674}, {"IRQ", "Asia", "Iraq", "2021-01-04", 
  598369., 595., 834.429, 12844., 10., 7.571, 14876.474, 14.793, 20.745, 
  319.324, 0.249, 0.188, 0.81, "", "", "", "", "", "", "", "", "", "", "", 
  "", 34617., 0.861, 0.024, 41.5, "samples tested", "", "", "", "", "", "", 
  "", "", "", 53.7, 4.0222503*^7, 88.125, 20., 3.186, 1.957, 15663.986, 2.5, 
  218.612, 8.83, "", "", 94.576, 1.4, 70.6, 0.674}, 
 {"IRQ", "Asia", "Iraq", "2021-01-05", 599126., 757., 797.857, 12856., 12., 
  8., 14895.294, 18.82, 19.836, 319.622, 0.298, 0.199, 0.82, "", "", "", "", 
  "", "", "", "", "", "", "", "", 33947., 0.844, 0.024, 42.5, 
  "samples tested", "", "", "", "", "", "", "", "", "", 53.7, 4.0222503*^7, 
  88.125, 20., 3.186, 1.957, 15663.986, 2.5, 218.612, 8.83, "", "", 94.576, 
  1.4, 70.6, 0.674}, {"IRQ", "Asia", "Iraq", "2021-01-06", 599965., 839., 
  789., 12865., 9., 8.143, 14916.153, 20.859, 19.616, 319.846, 0.224, 0.202, 
  0.84, "", "", "", "", "", "", "", "", "", "", "", "", 33078., 0.822, 0.024, 
  41.9, "samples tested", "", "", "", "", "", "", "", "", "", 53.7, 
  4.0222503*^7, 88.125, 20., 3.186, 1.957, 15663.986, 2.5, 218.612, 8.83, "", 
  "", 94.576, 1.4, 70.6, 0.674}, {"IRQ", "Asia", "Iraq", "2021-01-07", 
  600755., 790., 780.571, 12869., 4., 8., 14935.794, 19.641, 19.406, 319.945, 
  0.099, 0.199, 0.86, "", "", "", "", "", "", "", "", "", "", "", "", 32432., 
  0.806, 0.024, 41.5, "samples tested", "", "", "", "", "", "", "", "", "", 
  53.7, 4.0222503*^7, 88.125, 20., 3.186, 1.957, 15663.986, 2.5, 218.612, 
  8.83, "", "", 94.576, 1.4, 70.6, 0.674}, {"IRQ", "Asia", "Iraq", 
  "2021-01-08", 601424., 669., 747.286, 12877., 8., 7.571, 14952.426, 16.632, 
  18.579, 320.144, 0.199, 0.188, 0.88, "", "", "", "", "", "", "", "", "", 
  "", "", "", 31787., 0.79, 0.024, 42.5, "samples tested", "", "", "", "", 
  "", "", "", "", "", 53.7, 4.0222503*^7, 88.125, 20., 3.186, 1.957, 
  15663.986, 2.5, 218.612, 8.83, "", "", 94.576, 1.4, 70.6, 0.674}, 
 {"IRQ", "Asia", "Iraq", "2021-01-09", 602331., 907., 756.857, 12881., 4., 
  7.429, 14974.976, 22.55, 18.817, 320.244, 0.099, 0.185, 0.91, "", "", "", 
  "", "", "", "", "", "", "", "", "", 31141., 0.774, 0.024, 41.1, 
  "samples tested", "", "", "", "", "", "", "", "", "", 53.7, 4.0222503*^7, 
  88.125, 20., 3.186, 1.957, 15663.986, 2.5, 218.612, 8.83, "", "", 94.576, 
  1.4, 70.6, 0.674}, {"IRQ", "Asia", "Iraq", "2021-01-10", 602938., 607., 
  737.714, 12895., 14., 8.714, 14990.067, 15.091, 18.341, 320.592, 0.348, 
  0.217, 0.92, "", "", "", "", "", "", "", "", "", 4.867637*^6, 121.018, "", 
  31064., 0.772, 0.024, 42.1, "samples tested", "", "", "", "", "", "", "", 
  "", "", 53.7, 4.0222503*^7, 88.125, 20., 3.186, 1.957, 15663.986, 2.5, 
  218.612, 8.83, "", "", 94.576, 1.4, 70.6, 0.674}, 
 {"IRQ", "Asia", "Iraq", "2021-01-11", 603739., 801., 767.143, 12906., 11., 
  8.857, 15009.981, 19.914, 19.072, 320.865, 0.273, 0.22, 0.93, "", "", "", 
  "", "", "", "", "", 30502., 4.898139*^6, 121.776, 0.758, 30984., 0.77, 
  0.025, 40.4, "samples tested", "", "", "", "", "", "", "", "", "", 53.7, 
  4.0222503*^7, 88.125, 20., 3.186, 1.957, 15663.986, 2.5, 218.612, 8.83, "", 
  "", 94.576, 1.4, 70.6, 0.674}, {"IRQ", "Asia", "Iraq", "2021-01-12", 
  604549., 810., 774.714, 12911., 5., 7.857, 15030.119, 20.138, 19.261, 
  320.989, 0.124, 0.195, 0.93, "", "", "", "", "", "", "", "", 34253., 
  4.932392*^6, 122.628, 0.852, 31439., 0.782, 0.025, 40.6, "samples tested", 
  "", "", "", "", "", "", "", "", "", 53.7, 4.0222503*^7, 88.125, 20., 3.186, 
  1.957, 15663.986, 2.5, 218.612, 8.83, "", "", 94.576, 1.4, 70.6, 0.674}, 
 {"IRQ", "Asia", "Iraq", "2021-01-13", 605416., 867., 778.714, 12915., 4., 
  7.143, 15051.674, 21.555, 19.36, 321.089, 0.099, 0.178, 0.94, "", "", "", 
  "", "", "", "", "", "", "", "", "", 32574., 0.81, 0.024, 41.8, 
  "samples tested", "", "", "", "", "", "", "", "", "", 53.7, 4.0222503*^7, 
  88.125, 20., 3.186, 1.957, 15663.986, 2.5, 218.612, 8.83, "", "", 94.576, 
  1.4, 70.6, 0.674}, {"IRQ", "Asia", "Iraq", "2021-01-14", 606186., 770., 
  775.857, 12922., 7., 7.571, 15070.817, 19.144, 19.289, 321.263, 0.174, 
  0.188, 0.94, "", "", "", "", "", "", "", "", "", "", "", "", 33708., 0.838, 
  0.023, 43.4, "samples tested", "", "", "", "", "", "", "", "", "", 53.7, 
  4.0222503*^7, 88.125, 20., 3.186, 1.957, 15663.986, 2.5, 218.612, 8.83, "", 
  "", 94.576, 1.4, 70.6, 0.674}, {"IRQ", "Asia", "Iraq", "2021-01-15", 
  606991., 805., 795.286, 12932., 10., 7.857, 15090.831, 20.014, 19.772, 
  321.512, 0.249, 0.195, 0.94, "", "", "", "", "", "", "", "", "", 
  5.049407*^6, 125.537, "", 34843., 0.866, 0.023, 43.8, "samples tested", "", 
  "", "", "", "", "", "", "", "", 53.7, 4.0222503*^7, 88.125, 20., 3.186, 
  1.957, 15663.986, 2.5, 218.612, 8.83, "", "", 94.576, 1.4, 70.6, 0.674}, 
 {"IRQ", "Asia", "Iraq", "2021-01-16", 607587., 596., 750.857, 12935., 3., 
  7.714, 15105.649, 14.818, 18.668, 321.586, 0.075, 0.192, 0.94, "", "", "", 
  "", "", "", "", "", 33589., 5.082996*^6, 126.372, 0.835, 35203., 0.875, 
  0.021, 46.9, "samples tested", "", "", "", "", "", "", "", "", "", 53.7, 
  4.0222503*^7, 88.125, 20., 3.186, 1.957, 15663.986, 2.5, 218.612, 8.83, "", 
  "", 94.576, 1.4, 70.6, 0.674}, {"IRQ", "Asia", "Iraq", "2021-01-17", 
  608232., 645., 756.286, 12944., 9., 7., 15121.684, 16.036, 18.803, 321.81, 
  0.224, 0.174, 0.96, "", "", "", "", "", "", "", "", 36483., 5.119479*^6, 
  127.279, 0.907, 35977., 0.894, 0.021, 47.6, "samples tested", "", "", "", 
  "", "", "", "", "", "", 53.7, 4.0222503*^7, 88.125, 20., 3.186, 1.957, 
  15663.986, 2.5, 218.612, 8.83, "", "", 94.576, 1.4, 70.6, 0.674}, 
 {"IRQ", "Asia", "Iraq", "2021-01-18", 609029., 797., 755.714, 12953., 9., 
  6.714, 15141.499, 19.815, 18.788, 322.034, 0.224, 0.167, 0.97, "", "", "", 
  "", "", "", "", "", 35272., 5.154751*^6, 128.156, 0.877, 36659., 0.911, 
  0.021, 48.5, "samples tested", "", "", "", "", "", "", "", "", "", 53.7, 
  4.0222503*^7, 88.125, 20., 3.186, 1.957, 15663.986, 2.5, 218.612, 8.83, "", 
  "", 94.576, 1.4, 70.6, 0.674}, {"IRQ", "Asia", "Iraq", "2021-01-19", 
  609852., 823., 757.571, 12962., 9., 7.286, 15161.96, 20.461, 18.835, 
  322.257, 0.224, 0.181, 0.98, "", "", "", "", "", "", "", "", 36692., 
  5.191443*^6, 129.068, 0.912, 37007., 0.92, 0.02, 48.8, "samples tested", 
  "", "", "", "", "", "", "", "", "", 53.7, 4.0222503*^7, 88.125, 20., 3.186, 
  1.957, 15663.986, 2.5, 218.612, 8.83, "", "", 94.576, 1.4, 70.6, 0.674}, 
 {"IRQ", "Asia", "Iraq", "2021-01-20", 610598., 746., 740.286, 12968., 6., 
  7.571, 15180.507, 18.547, 18.405, 322.407, 0.149, 0.188, 0.98, "", "", "", 
  "", "", "", "", "", "", "", "", "", 35759., 0.889, 0.021, 48.3, 
  "samples tested", "", "", "", "", "", "", "", "", "", 53.7, 4.0222503*^7, 
  88.125, 20., 3.186, 1.957, 15663.986, 2.5, 218.612, 8.83, "", "", 94.576, 
  1.4, 70.6, 0.674}, {"IRQ", "Asia", "Iraq", "2021-01-21", 611407., 809., 
  745.857, 12977., 9., 7.857, 15200.62, 20.113, 18.543, 322.63, 0.224, 0.195, 
  0.99, "", "", "", "", "", "", "", "", "", "", "", "", 34511., 0.858, 0.022, 
  46.3, "samples tested", "", "", "", "", "", "", "", "", "", 53.7, 
  4.0222503*^7, 88.125, 20., 3.186, 1.957, 15663.986, 2.5, 218.612, 8.83, "", 
  "", 94.576, 1.4, 70.6, 0.674}, {"IRQ", "Asia", "Iraq", "2021-01-22", 
  612092., 685., 728.714, 12984., 7., 7.429, 15217.651, 17.03, 18.117, 
  322.804, 0.174, 0.185, 1.01, "", "", "", "", "", "", "", "", "", "", "", 
  "", 33263., 0.827, 0.022, 45.6, "samples tested", "", "", "", "", "", "", 
  "", "", "", 53.7, 4.0222503*^7, 88.125, 20., 3.186, 1.957, 15663.986, 2.5, 
  218.612, 8.83, "", "", 94.576, 1.4, 70.6, 0.674}, 
 {"IRQ", "Asia", "Iraq", "2021-01-23", 612870., 778., 754.714, 12988., 4., 
  7.571, 15236.993, 19.342, 18.763, 322.904, 0.099, 0.188, 1.04, "", "", "", 
  "", "", "", "", "", "", "", "", "", 32789., 0.815, 0.023, 43.4, 
  "samples tested", "", "", "", "", "", "", "", "", "", 44.44, 4.0222503*^7, 
  88.125, 20., 3.186, 1.957, 15663.986, 2.5, 218.612, 8.83, "", "", 94.576, 
  1.4, 70.6, 0.674}, {"IRQ", "Asia", "Iraq", "2021-01-24", 613763., 893., 
  790.143, 12993., 5., 7., 15259.195, 22.202, 19.644, 323.028, 0.124, 0.174, 
  1.07, "", "", "", "", "", "", "", "", "", 5.342787*^6, 132.831, "", 31901., 
  0.793, 0.025, 40.4, "samples tested", "", "", "", "", "", "", "", "", "", 
  44.44, 4.0222503*^7, 88.125, 20., 3.186, 1.957, 15663.986, 2.5, 218.612, 
  8.83, "", "", 94.576, 1.4, 70.6, 0.674}, {"IRQ", "Asia", "Iraq", 
  "2021-01-25", 614576., 813., 792.429, 13000., 7., 6.714, 15279.407, 20.213, 
  19.701, 323.202, 0.174, 0.167, 1.07, "", "", "", "", "", "", "", "", 
  34907., 5.377694*^6, 133.699, 0.868, 31849., 0.792, 0.025, 40.2, 
  "samples tested", "", "", "", "", "", "", "", "", "", 44.44, 4.0222503*^7, 
  88.125, 20., 3.186, 1.957, 15663.986, 2.5, 218.612, 8.83, "", "", 94.576, 
  1.4, 70.6, 0.674}, {"IRQ", "Asia", "Iraq", "2021-01-26", 615380., 804., 
  789.714, 13010., 10., 6.857, 15299.396, 19.989, 19.634, 323.451, 0.249, 
  0.17, 1.06, "", "", "", "", "", "", "", "", "", "", "", "", 33386., 0.83, 
  0.024, 42.3, "samples tested", "", "", "", "", "", "", "", "", "", 44.44, 
  4.0222503*^7, 88.125, 20., 3.186, 1.957, 15663.986, 2.5, 218.612, 8.83, "", 
  "", 94.576, 1.4, 70.6, 0.674}, {"IRQ", "Asia", "Iraq", "2021-01-27", 
  616259., 879., 808.714, 13018., 8., 7.143, 15321.249, 21.853, 20.106, 
  323.65, 0.199, 0.178, 1.07, "", "", "", "", "", "", "", "", "", "", "", "", 
  35841., 0.891, 0.023, 44.3, "samples tested", "", "", "", "", "", "", "", 
  "", "", 44.44, 4.0222503*^7, 88.125, 20., 3.186, 1.957, 15663.986, 2.5, 
  218.612, 8.83, "", "", 94.576, 1.4, 70.6, 0.674}, 
 {"IRQ", "Asia", "Iraq", "2021-01-28", 617202., 943., 827.857, 13024., 6., 
  6.714, 15344.694, 23.445, 20.582, 323.799, 0.149, 0.167, 1.1, "", "", "", 
  "", "", "", "", "", "", 5.520056*^6, 137.238, "", 38296., 0.952, 0.022, 
  46.3, "samples tested", "", "", "", "", "", "", "", "", "", 44.44, 
  4.0222503*^7, 88.125, 20., 3.186, 1.957, 15663.986, 2.5, 218.612, 8.83, "", 
  "", 94.576, 1.4, 70.6, 0.674}, {"IRQ", "Asia", "Iraq", "2021-01-29", 
  618147., 945., 865., 13036., 12., 7.429, 15368.188, 23.494, 21.505, 
  324.097, 0.298, 0.185, 1.11, "", "", "", "", "", "", "", "", 38761., 
  5.558817*^6, 138.202, 0.964, 39510., 0.982, 0.022, 45.7, "samples tested", 
  "", "", "", "", "", "", "", "", "", 44.44, 4.0222503*^7, 88.125, 20., 
  3.186, 1.957, 15663.986, 2.5, 218.612, 8.83, "", "", 94.576, 1.4, 70.6, 
  0.674}, {"IRQ", "Asia", "Iraq", "2021-01-30", 618922., 775., 864.571, 
  13041., 5., 7.571, 15387.456, 19.268, 21.495, 324.221, 0.124, 0.188, 1.13, 
  "", "", "", "", "", "", "", "", 27821., 5.586638*^6, 138.893, 0.692, 
  39160., 0.974, 0.022, 45.3, "samples tested", "", "", "", "", "", "", "", 
  "", "", 44.44, 4.0222503*^7, 88.125, 20., 3.186, 1.957, 15663.986, 2.5, 
  218.612, 8.83, "", "", 94.576, 1.4, 70.6, 0.674}, 
 {"IRQ", "Asia", "Iraq", "2021-01-31", 619636., 714., 839., 13047., 6., 
  7.714, 15405.207, 17.751, 20.859, 324.371, 0.149, 0.192, 1.16, "", "", "", 
  "", "", "", "", "", 35905., 5.622543*^6, 139.786, 0.893, 39965., 0.994, 
  0.021, 47.6, "samples tested", "", "", "", "", "", "", "", "", "", 44.44, 
  4.0222503*^7, 88.125, 20., 3.186, 1.957, 15663.986, 2.5, 218.612, 8.83, "", 
  "", 94.576, 1.4, 70.6, 0.674}, {"IRQ", "Asia", "Iraq", "2021-02-01", 
  620620., 984., 863.429, 13057., 10., 8.143, 15429.671, 24.464, 21.466, 
  324.619, 0.249, 0.202, 1.21, "", "", "", "", "", "", "", "", 38504., 
  5.661047*^6, 140.743, 0.957, 40479., 1.006, 0.021, 46.9, "samples tested", 
  "", "", "", "", "", "", "", "", "", 44.44, 4.0222503*^7, 88.125, 20., 
  3.186, 1.957, 15663.986, 2.5, 218.612, 8.83, "", "", 94.576, 1.4, 70.6, 
  0.674}, {"IRQ", "Asia", "Iraq", "2021-02-02", 621755., 1135., 910.714, 
  13068., 11., 8.286, 15457.889, 28.218, 22.642, 324.893, 0.273, 0.206, 1.25, 
  "", "", "", "", "", "", "", "", 45290., 5.706337*^6, 141.869, 1.126, 
  40170., 0.999, 0.023, 44.1, "samples tested", "", "", "", "", "", "", "", 
  "", "", 44.44, 4.0222503*^7, 88.125, 20., 3.186, 1.957, 15663.986, 2.5, 
  218.612, 8.83, "", "", 94.576, 1.4, 70.6, 0.674}, 
 {"IRQ", "Asia", "Iraq", "2021-02-03", 623072., 1317., 973.286, 13079., 11., 
  8.714, 15490.632, 32.743, 24.198, 325.166, 0.273, 0.217, 1.3, "", "", "", 
  "", "", "", "", "", 46583., 5.75292*^6, 143.027, 1.158, 40045., 0.996, 
  0.024, 41.1, "samples tested", "", "", "", "", "", "", "", "", "", 44.44, 
  4.0222503*^7, 88.125, 20., 3.186, 1.957, 15663.986, 2.5, 218.612, 8.83, "", 
  "", 94.576, 1.4, 70.6, 0.674}, {"IRQ", "Asia", "Iraq", "2021-02-04", 
  624222., 1150., 1002.857, 13091., 12., 9.571, 15519.223, 28.591, 24.933, 
  325.465, 0.298, 0.238, 1.33, "", "", "", "", "", "", "", "", 50683., 
  5.803603*^6, 144.287, 1.26, 40507., 1.007, 0.025, 40.4, "samples tested", 
  "", "", "", "", "", "", "", "", "", 44.44, 4.0222503*^7, 88.125, 20., 
  3.186, 1.957, 15663.986, 2.5, 218.612, 8.83, "", "", 94.576, 1.4, 70.6, 
  0.674}, {"IRQ", "Asia", "Iraq", "2021-02-05", 625756., 1534., 1087., 
  13103., 12., 9.571, 15557.361, 38.138, 27.025, 325.763, 0.298, 0.238, 1.38, 
  "", "", "", "", "", "", "", "", 48621., 5.852224*^6, 145.496, 1.209, 
  41915., 1.042, 0.026, 38.6, "samples tested", "", "", "", "", "", "", "", 
  "", "", 44.44, 4.0222503*^7, 88.125, 20., 3.186, 1.957, 15663.986, 2.5, 
  218.612, 8.83, "", "", 94.576, 1.4, 70.6, 0.674}, 
 {"IRQ", "Asia", "Iraq", "2021-02-06", 627416., 1660., 1213.429, 13111., 8., 
  10., 15598.631, 41.27, 30.168, 325.962, 0.199, 0.249, 1.42, "", "", "", "", 
  "", "", "", "", 40481., 5.892705*^6, 146.503, 1.006, 43724., 1.087, 0.028, 
  36., "samples tested", "", "", "", "", "", "", "", "", "", 44.44, 
  4.0222503*^7, 88.125, 20., 3.186, 1.957, 15663.986, 2.5, 218.612, 8.83, "", 
  "", 94.576, 1.4, 70.6, 0.674}, {"IRQ", "Asia", "Iraq", "2021-02-07", 
  628550., 1134., 1273.429, 13120., 9., 10.429, 15626.825, 28.193, 31.66, 
  326.186, 0.224, 0.259, 1.43, "", "", "", "", "", "", "", "", 39221., 
  5.931926*^6, 147.478, 0.975, 44198., 1.099, 0.029, 34.7, "samples tested", 
  "", "", "", "", "", "", "", "", "", 44.44, 4.0222503*^7, 88.125, 20., 
  3.186, 1.957, 15663.986, 2.5, 218.612, 8.83, "", "", 94.576, 1.4, 70.6, 
  0.674}, {"IRQ", "Asia", "Iraq", "2021-02-08", 630263., 1713., 1377.571, 
  13126., 6., 9.857, 15669.413, 42.588, 34.249, 326.335, 0.149, 0.245, 1.45, 
  "", "", "", "", "", "", "", "", 42578., 5.974504*^6, 148.536, 1.059, 
  44780., 1.113, 0.031, 32.5, "samples tested", "", "", "", "", "", "", "", 
  "", "", 44.44, 4.0222503*^7, 88.125, 20., 3.186, 1.957, 15663.986, 2.5, 
  218.612, 8.83, "", "", 94.576, 1.4, 70.6, 0.674}, 
 {"IRQ", "Asia", "Iraq", "2021-02-09", 632257., 1994., 1500.286, 13134., 8., 
  9.429, 15718.987, 49.574, 37.3, 326.534, 0.199, 0.234, 1.48, "", "", "", 
  "", "", "", "", "", 41513., 6.016017*^6, 149.568, 1.032, 44240., 1.1, 
  0.034, 29.5, "samples tested", "", "", "", "", "", "", "", "", "", 44.44, 
  4.0222503*^7, 88.125, 20., 3.186, 1.957, 15663.986, 2.5, 218.612, 8.83, "", 
  "", 94.576, 1.4, 70.6, 0.674}, {"IRQ", "Asia", "Iraq", "2021-02-10", 
  634539., 2282., 1638.143, 13140., 6., 8.714, 15775.721, 56.734, 40.727, 
  326.683, 0.149, 0.217, 1.49, "", "", "", "", "", "", "", "", 44800., 
  6.060817*^6, 150.682, 1.114, 43985., 1.094, 0.037, 26.9, "samples tested", 
  "", "", "", "", "", "", "", "", "", 51.85, 4.0222503*^7, 88.125, 20., 
  3.186, 1.957, 15663.986, 2.5, 218.612, 8.83, "", "", 94.576, 1.4, 70.6, 
  0.674}, {"IRQ", "Asia", "Iraq", "2021-02-11", 636908., 2369., 1812.286, 
  13144., 4., 7.571, 15834.619, 58.897, 45.057, 326.782, 0.099, 0.188, 1.49, 
  "", "", "", "", "", "", "", "", 47658., 6.108475*^6, 151.867, 1.185, 
  43553., 1.083, 0.042, 24., "samples tested", "", "", "", "", "", "", "", 
  "", "", 51.85, 4.0222503*^7, 88.125, 20., 3.186, 1.957, 15663.986, 2.5, 
  218.612, 8.83, "", "", 94.576, 1.4, 70.6, 0.674}, 
 {"IRQ", "Asia", "Iraq", "2021-02-12", 639438., 2530., 1954.571, 13157., 13., 
  7.714, 15897.519, 62.9, 48.594, 327.105, 0.323, 0.192, 1.49, "", "", "", 
  "", "", "", "", "", 45190., 6.153665*^6, 152.991, 1.124, 43063., 1.071, 
  0.045, 22., "samples tested", "", "", "", "", "", "", "", "", "", 51.85, 
  4.0222503*^7, 88.125, 20., 3.186, 1.957, 15663.986, 2.5, 218.612, 8.83, "", 
  "", 94.576, 1.4, 70.6, 0.674}, {"IRQ", "Asia", "Iraq", "2021-02-13", 
  641628., 2190., 2030.286, 13164., 7., 7.571, 15951.966, 54.447, 50.476, 
  327.279, 0.174, 0.188, 1.48, "", "", "", "", "", "", "", "", 38411., 
  6.192076*^6, 153.946, 0.955, 42767., 1.063, 0.047, 21.1, "samples tested", 
  "", "", "", "", "", "", "", "", "", 51.85, 4.0222503*^7, 88.125, 20., 
  3.186, 1.957, 15663.986, 2.5, 218.612, 8.83, "", "", 94.576, 1.4, 70.6, 
  0.674}, {"IRQ", "Asia", "Iraq", "2021-02-14", 643852., 2224., 2186., 
  13179., 15., 8.429, 16007.258, 55.292, 54.348, 327.652, 0.373, 0.21, 1.48, 
  "", "", "", "", "", "", "", "", 38939., 6.231015*^6, 154.914, 0.968, 
  42727., 1.062, 0.051, 19.5, "samples tested", "", "", "", "", "", "", "", 
  "", "", 51.85, 4.0222503*^7, 88.125, 20., 3.186, 1.957, 15663.986, 2.5, 
  218.612, 8.83, "", "", 94.576, 1.4, 70.6, 0.674}, 
 {"IRQ", "Asia", "Iraq", "2021-02-15", 646650., 2798., 2341., 13185., 6., 
  8.429, 16076.821, 69.563, 58.201, 327.802, 0.149, 0.21, 1.48, "", "", "", 
  "", "", "", "", "", 47129., 6.278144*^6, 156.085, 1.172, 43377., 1.078, 
  0.054, 18.5, "samples tested", "", "", "", "", "", "", "", "", "", 51.85, 
  4.0222503*^7, 88.125, 20., 3.186, 1.957, 15663.986, 2.5, 218.612, 8.83, "", 
  "", 94.576, 1.4, 70.6, 0.674}, {"IRQ", "Asia", "Iraq", "2021-02-16", 
  649982., 3332., 2532.143, 13192., 7., 8.286, 16159.661, 82.839, 62.953, 
  327.976, 0.174, 0.206, 1.48, "", "", "", "", "", "", "", "", 43851., 
  6.321995*^6, 157.176, 1.09, 43711., 1.087, 0.058, 17.3, "samples tested", 
  "", "", "", "", "", "", "", "", "", 48.15, 4.0222503*^7, 88.125, 20., 
  3.186, 1.957, 15663.986, 2.5, 218.612, 8.83, "", "", 94.576, 1.4, 70.6, 
  0.674}, {"IRQ", "Asia", "Iraq", "2021-02-17", 653557., 3575., 2716.857, 
  13204., 12., 9.143, 16248.541, 88.881, 67.546, 328.274, 0.298, 0.227, 1.47, 
  "", "", "", "", "", "", "", "", 46840., 6.368835*^6, 158.34, 1.165, 44003., 
  1.094, 0.062, 16.2, "samples tested", "", "", "", "", "", "", "", "", "", 
  48.15, 4.0222503*^7, 88.125, 20., 3.186, 1.957, 15663.986, 2.5, 218.612, 
  8.83, "", "", 94.576, 1.4, 70.6, 0.674}, {"IRQ", "Asia", "Iraq", 
  "2021-02-18", 657453., 3896., 2935., 13220., 16., 10.857, 16345.402, 
  96.861, 72.969, 328.672, 0.398, 0.27, 1.45, "", "", "", "", "", "", "", "", 
  53021., 6.421856*^6, 159.658, 1.318, 44769., 1.113, 0.066, 15.3, 
  "samples tested", "", "", "", "", "", "", "", "", "", 63.89, 4.0222503*^7, 
  88.125, 20., 3.186, 1.957, 15663.986, 2.5, 218.612, 8.83, "", "", 94.576, 
  1.4, 70.6, 0.674}, {"IRQ", "Asia", "Iraq", "2021-02-19", 661477., 4024., 
  3148.429, 13232., 12., 10.714, 16445.446, 100.044, 78.275, 328.97, 0.298, 
  0.266, 1.42, "", "", "", "", "", "", "", "", 48990., 6.470846*^6, 160.876, 
  1.218, 45312., 1.127, 0.069, 14.4, "samples tested", "", "", "", "", "", 
  "", "", "", "", 63.89, 4.0222503*^7, 88.125, 20., 3.186, 1.957, 15663.986, 
  2.5, 218.612, 8.83, "", "", 94.576, 1.4, 70.6, 0.674}, 
 {"IRQ", "Asia", "Iraq", "2021-02-20", 664750., 3273., 3303.143, 13245., 13., 
  11.571, 16526.818, 81.372, 82.122, 329.293, 0.323, 0.288, 1.38, "", "", "", 
  "", "", "", "", "", 41897., 6.512743*^6, 161.918, 1.042, 45810., 1.139, 
  0.072, 13.9, "samples tested", "", "", "", "", "", "", "", "", "", 63.89, 
  4.0222503*^7, 88.125, 20., 3.186, 1.957, 15663.986, 2.5, 218.612, 8.83, "", 
  "", 94.576, 1.4, 70.6, 0.674}, {"IRQ", "Asia", "Iraq", "2021-02-21", 
  667937., 3187., 3440.714, 13272., 27., 13.286, 16606.053, 79.234, 85.542, 
  329.965, 0.671, 0.33, 1.34, "", "", "", "", "", "", "", "", "", "", "", "", 
  46275., 1.15, 0.074, 13.4, "samples tested", "", "", "", "", "", "", "", 
  "", "", 63.89, 4.0222503*^7, 88.125, 20., 3.186, 1.957, 15663.986, 2.5, 
  218.612, 8.83, "", "", 94.576, 1.4, 70.6, 0.674}, 
 {"IRQ", "Asia", "Iraq", "2021-02-22", 671801., 3864., 3593., 13295., 23., 
  15.714, 16702.118, 96.066, 89.328, 330.536, 0.572, 0.391, 1.31, "", "", "", 
  "", "", "", "", "", "", 6.597133*^6, 164.016, "", 45570., 1.133, 0.079, 
  12.7, "samples tested", "", "", "", "", "", "", "", "", "", 63.89, 
  4.0222503*^7, 88.125, 20., 3.186, 1.957, 15663.986, 2.5, 218.612, 8.83, "", 
  "", 94.576, 1.4, 70.6, 0.674}, {"IRQ", "Asia", "Iraq", "2021-02-23", 
  675982., 4181., 3714.286, 13311., 16., 17., 16806.065, 103.947, 92.343, 
  330.934, 0.398, 0.423, 1.28, "", "", "", "", "", "", "", "", 43376., 
  6.640509*^6, 165.094, 1.078, 45502., 1.131, 0.082, 12.3, "samples tested", 
  "", "", "", "", "", "", "", "", "", 84.26, 4.0222503*^7, 88.125, 20., 
  3.186, 1.957, 15663.986, 2.5, 218.612, 8.83, "", "", 94.576, 1.4, 70.6, 
  0.674}, {"IRQ", "Asia", "Iraq", "2021-02-24", 680288., 4306., 3818.714, 
  13324., 13., 17.143, 16913.12, 107.055, 94.94, 331.257, 0.323, 0.426, 1.24, 
  "", "", "", "", "", "", "", "", 44965., 6.685474*^6, 166.212, 1.118, 
  45234., 1.125, 0.084, 11.8, "samples tested", "", "", "", "", "", "", "", 
  "", "", 84.26, 4.0222503*^7, 88.125, 20., 3.186, 1.957, 15663.986, 2.5, 
  218.612, 8.83, "", "", 94.576, 1.4, 70.6, 0.674}, 
 {"IRQ", "Asia", "Iraq", "2021-02-25", 684362., 4074., 3844.143, 13351., 27., 
  18.714, 17014.406, 101.287, 95.572, 331.929, 0.671, 0.465, 1.21, "", "", 
  "", "", "", "", "", "", 42601., 6.728075*^6, 167.271, 1.059, 43746., 1.088, 
  0.088, 11.4, "samples tested", "", "", "", "", "", "", "", "", "", 84.26, 
  4.0222503*^7, 88.125, 20., 3.186, 1.957, 15663.986, 2.5, 218.612, 8.83, "", 
  "", 94.576, 1.4, 70.6, 0.674}, {"IRQ", "Asia", "Iraq", "2021-02-26", 
  688698., 4336., 3888.714, 13365., 14., 19., 17122.206, 107.8, 96.68, 
  332.277, 0.348, 0.472, 1.19, "", "", "", "", "", "", "", "", 45907., 
  6.773982*^6, 168.413, 1.141, 43305., 1.077, 0.09, 11.1, "samples tested", 
  "", "", "", "", "", "", "", "", "", 84.26, 4.0222503*^7, 88.125, 20., 
  3.186, 1.957, 15663.986, 2.5, 218.612, 8.83, "", "", 94.576, 1.4, 70.6, 
  0.674}, {"IRQ", "Asia", "Iraq", "2021-02-27", 692241., 3543., 3927.286, 
  13383., 18., 19.714, 17210.291, 88.085, 97.639, 332.724, 0.448, 0.49, 1.18, 
  "", "", "", "", "", "", "", "", 36736., 6.810718*^6, 169.326, 0.913, 
  42568., 1.058, 0.092, 10.8, "samples tested", "", "", "", "", "", "", "", 
  "", "", 84.26, 4.0222503*^7, 88.125, 20., 3.186, 1.957, 15663.986, 2.5, 
  218.612, 8.83, "", "", 94.576, 1.4, 70.6, 0.674}, 
 {"IRQ", "Asia", "Iraq", "2021-02-28", 695489., 3248., 3936., 13406., 23., 
  19.143, 17291.042, 80.751, 97.856, 333.296, 0.572, 0.476, 1.17, "", "", "", 
  "", "", "", "", "", 35525., 6.846243*^6, 170.209, 0.883, 41615., 1.035, 
  0.095, 10.6, "samples tested", "", "", "", "", "", "", "", "", "", 84.26, 
  4.0222503*^7, 88.125, 20., 3.186, 1.957, 15663.986, 2.5, 218.612, 8.83, "", 
  "", 94.576, 1.4, 70.6, 0.674}, {"IRQ", "Asia", "Iraq", "2021-03-01", 
  699088., 3599., 3898.143, 13428., 22., 19., 17380.52, 89.477, 96.914, 
  333.843, 0.547, 0.472, 1.16, "", "", "", "", "", "", "", "", 35578., 
  6.881821*^6, 171.094, 0.885, 40670., 1.011, 0.096, 10.4, "samples tested", 
  0., 0., "", "", "", 0., 0., "", "", 84.26, 4.0222503*^7, 88.125, 20., 
  3.186, 1.957, 15663.986, 2.5, 218.612, 8.83, "", "", 94.576, 1.4, 70.6, 
  0.674}, {"IRQ", "Asia", "Iraq", "2021-03-02", 703778., 4690., 3970.857, 
  13458., 30., 21., 17497.121, 116.601, 98.722, 334.589, 0.746, 0.522, 1.17, 
  "", "", "", "", "", "", "", "", 39144., 6.920965*^6, 172.067, 0.973, 
  40065., 0.996, 0.099, 10.1, "samples tested", "", "", "", "", 955., "", "", 
  "", 24., 84.26, 4.0222503*^7, 88.125, 20., 3.186, 1.957, 15663.986, 2.5, 
  218.612, 8.83, "", "", 94.576, 1.4, 70.6, 0.674}, 
 {"IRQ", "Asia", "Iraq", "2021-03-03", 708951., 5173., 4094.714, 13483., 25., 
  22.714, 17625.731, 128.61, 101.802, 335.21, 0.622, 0.565, 1.17, "", "", "", 
  "", "", "", "", "", "", "", "", "", 39256., 0.976, 0.104, 9.6, 
  "samples tested", "", "", "", "", 955., "", "", "", 24., 84.26, 
  4.0222503*^7, 88.125, 20., 3.186, 1.957, 15663.986, 2.5, 218.612, 8.83, "", 
  "", 94.576, 1.4, 70.6, 0.674}, {"IRQ", "Asia", "Iraq", "2021-03-04", 
  713994., 5043., 4233.143, 13507., 24., 22.286, 17751.108, 125.378, 105.243, 
  335.807, 0.597, 0.554, 1.16, "", "", "", "", "", "", "", "", "", "", "", 
  "", 38785., 0.964, 0.109, 9.2, "samples tested", "", "", "", "", 955., "", 
  "", "", 24., 84.26, 4.0222503*^7, 88.125, 20., 3.186, 1.957, 15663.986, 
  2.5, 218.612, 8.83, "", "", 94.576, 1.4, 70.6, 0.674}, 
 {"IRQ", "Asia", "Iraq", "2021-03-05", 719121., 5127., 4346.143, 13537., 30., 
  24.571, 17878.574, 127.466, 108.053, 336.553, 0.746, 0.611, 1.14, "", "", 
  "", "", "", "", "", "", "", "", "", "", 37842., 0.941, 0.115, 8.7, 
  "samples tested", "", "", "", "", 955., "", "", "", 24., 84.26, 
  4.0222503*^7, 88.125, 20., 3.186, 1.957, 15663.986, 2.5, 218.612, 8.83, "", 
  "", 94.576, 1.4, 70.6, 0.674}, {"IRQ", "Asia", "Iraq", "2021-03-06", 
  723189., 4068., 4421.143, 13548., 11., 23.571, 17979.712, 101.137, 109.917, 
  336.826, 0.273, 0.586, 1.12, "", "", "", "", "", "", "", "", "", "", "", 
  "", 38208., 0.95, 0.116, 8.6, "samples tested", "", "", "", "", 955., "", 
  "", "", 24., 84.26, 4.0222503*^7, 88.125, 20., 3.186, 1.957, 15663.986, 
  2.5, 218.612, 8.83, "", "", 94.576, 1.4, 70.6, 0.674}, 
 {"IRQ", "Asia", "Iraq", "2021-03-07", 726548., 3359., 4437., 13572., 24., 
  23.714, 18063.222, 83.51, 110.311, 337.423, 0.597, 0.59, 1.1, "", "", "", 
  "", "", "", "", "", "", "", "", "", 38748., 0.963, 0.115, 8.7, 
  "samples tested", "", "", "", "", 955., "", "", "", 24., 84.26, 
  4.0222503*^7, 88.125, 20., 3.186, 1.957, 15663.986, 2.5, 218.612, 8.83, "", 
  "", 94.576, 1.4, 70.6, 0.674}, {"IRQ", "Asia", "Iraq", "2021-03-08", 
  731016., 4468., 4561.143, 13596., 24., 24., 18174.304, 111.082, 113.398, 
  338.02, 0.597, 0.597, 1.09, "", "", "", "", "", "", "", "", "", 
  7.156783*^6, 177.93, "", 39280., 0.977, 0.116, 8.6, "samples tested", "", 
  "", "", "", 955., "", "", "", 24., 84.26, 4.0222503*^7, 88.125, 20., 3.186, 
  1.957, 15663.986, 2.5, 218.612, 8.83, "", "", 94.576, 1.4, 70.6, 0.674}, 
 {"IRQ", "Asia", "Iraq", "2021-03-09", 735626., 4610., 4549.714, 13618., 22., 
  22.857, 18288.917, 114.612, 113.114, 338.567, 0.547, 0.568, 1.08, "", "", 
  "", "", "", "", "", "", 37461., 7.194244*^6, 178.861, 0.931, 39040., 0.971, 
  0.117, 8.6, "samples tested", "", "", "", "", 955., "", "", "", 24., 84.26, 
  4.0222503*^7, 88.125, 20., 3.186, 1.957, 15663.986, 2.5, 218.612, 8.83, "", 
  "", 94.576, 1.4, 70.6, 0.674}, {"IRQ", "Asia", "Iraq", "2021-03-10", 
  740472., 4846., 4503., 13645., 27., 23.143, 18409.396, 120.48, 111.952, 
  339.238, 0.671, 0.575, 1.07, "", "", "", "", "", "", "", "", 40791., 
  7.235035*^6, 179.875, 1.014, 39252., 0.976, 0.115, 8.7, "samples tested", 
  "", "", "", "", 955., "", "", "", 24., 78.7, 4.0222503*^7, 88.125, 20., 
  3.186, 1.957, 15663.986, 2.5, 218.612, 8.83, "", "", 94.576, 1.4, 70.6, 
  0.674}, {"IRQ", "Asia", "Iraq", "2021-03-11", 745642., 5170., 4521.143, 
  13671., 26., 23.429, 18537.931, 128.535, 112.403, 339.884, 0.646, 0.582, 
  1.07, "", "", "", "", "", "", "", "", 43509., 7.278544*^6, 180.957, 1.082, 
  39853., 0.991, 0.113, 8.8, "samples tested", "", "", "", "", 955., "", "", 
  "", 24., 78.7, 4.0222503*^7, 88.125, 20., 3.186, 1.957, 15663.986, 2.5, 
  218.612, 8.83, "", "", 94.576, 1.4, 70.6, 0.674}, 
 {"IRQ", "Asia", "Iraq", "2021-03-12", 750264., 4622., 4449., 13696., 25., 
  22.714, 18652.842, 114.911, 110.61, 340.506, 0.622, 0.565, 1.07, "", "", 
  "", "", "", "", "", "", 43509., 7.322053*^6, 182.039, 1.082, 40454., 1.006, 
  0.11, 9.1, "samples tested", "", "", "", "", 955., "", "", "", 24., 78.7, 
  4.0222503*^7, 88.125, 20., 3.186, 1.957, 15663.986, 2.5, 218.612, 8.83, "", 
  "", 94.576, 1.4, 70.6, 0.674}, {"IRQ", "Asia", "Iraq", "2021-03-13", 
  754318., 4054., 4447., 13719., 23., 24.429, 18753.632, 100.789, 110.56, 
  341.078, 0.572, 0.607, 1.07, "", "", "", "", "", "", "", "", 30999., 
  7.353052*^6, 182.809, 0.771, 39268., 0.976, 0.113, 8.8, "samples tested", 
  "", "", "", "", 955., "", "", "", 24., 78.7, 4.0222503*^7, 88.125, 20., 
  3.186, 1.957, 15663.986, 2.5, 218.612, 8.83, "", "", 94.576, 1.4, 70.6, 
  0.674}, {"IRQ", "Asia", "Iraq", "2021-03-14", 758184., 3866., 4519.429, 
  13751., 32., 25.571, 18849.747, 96.115, 112.361, 341.873, 0.796, 0.636, 
  1.08, "", "", "", "", "", "", "", "", 33405., 7.386457*^6, 183.64, 0.831, 
  38425., 0.955, 0.118, 8.5, "samples tested", "", "", "", "", 955., "", "", 
  "", 24., 78.7, 4.0222503*^7, 88.125, 20., 3.186, 1.957, 15663.986, 2.5, 
  218.612, 8.83, "", "", 94.576, 1.4, 70.6, 0.674}, 
 {"IRQ", "Asia", "Iraq", "2021-03-15", 763085., 4901., 4581.286, 13788., 37., 
  27.429, 18971.594, 121.847, 113.899, 342.793, 0.92, 0.682, 1.09, "", "", 
  "", "", "", "", "", "", 33485., 7.419942*^6, 184.472, 0.832, 37594., 0.935, 
  0.122, 8.2, "samples tested", "", "", "", "", 955., "", "", "", 24., 76.85, 
  4.0222503*^7, 88.125, 20., 3.186, 1.957, 15663.986, 2.5, 218.612, 8.83, "", 
  "", 94.576, 1.4, 70.6, 0.674}, {"IRQ", "Asia", "Iraq", "2021-03-16", 
  768352., 5267., 4675.143, 13827., 39., 29.857, 19102.541, 130.947, 116.232, 
  343.763, 0.97, 0.742, 1.09, "", "", "", "", "", "", "", "", 39489., 
  7.459431*^6, 185.454, 0.982, 37884., 0.942, 0.123, 8.1, "samples tested", 
  "", "", "", "", 955., "", "", "", 24., 76.85, 4.0222503*^7, 88.125, 20., 
  3.186, 1.957, 15663.986, 2.5, 218.612, 8.83, "", "", 94.576, 1.4, 70.6, 
  0.674}, {"IRQ", "Asia", "Iraq", "2021-03-17", 774015., 5663., 4791.857, 
  13860., 33., 30.714, 19243.333, 140.792, 119.134, 344.583, 0.82, 0.764, 
  1.09, "", "", "", "", "", "", "", "", 38929., 7.49836*^6, 186.422, 0.968, 
  37618., 0.935, 0.127, 7.9, "samples tested", "", "", "", "", 955., "", "", 
  "", 24., 76.85, 4.0222503*^7, 88.125, 20., 3.186, 1.957, 15663.986, 2.5, 
  218.612, 8.83, "", "", 94.576, 1.4, 70.6, 0.674}, 
 {"IRQ", "Asia", "Iraq", "2021-03-18", 779458., 5443., 4830.857, 13896., 36., 
  32.143, 19378.655, 135.322, 120.103, 345.478, 0.895, 0.799, 1.08, "", "", 
  "", "", "", "", "", "", 42246., 7.540606*^6, 187.472, 1.05, 37437., 0.931, 
  0.129, 7.7, "samples tested", "", "", "", "", 955., "", "", "", 24., 76.85, 
  4.0222503*^7, 88.125, 20., 3.186, 1.957, 15663.986, 2.5, 218.612, 8.83, "", 
  "", 94.576, 1.4, 70.6, 0.674}, {"IRQ", "Asia", "Iraq", "2021-03-19", 
  784716., 5258., 4921.714, 13937., 41., 34.429, 19509.378, 130.723, 122.362, 
  346.498, 1.019, 0.856, 1.08, "", "", "", "", "", "", "", "", 41795., 
  7.582401*^6, 188.511, 1.039, 37193., 0.925, 0.132, 7.6, "samples tested", 
  "", "", "", "", 955., "", "", "", 24., 76.85, 4.0222503*^7, 88.125, 20., 
  3.186, 1.957, 15663.986, 2.5, 218.612, 8.83, "", "", 94.576, 1.4, 70.6, 
  0.674}, {"IRQ", "Asia", "Iraq", "2021-03-20", 789390., 4674., 5010.286, 
  13969., 32., 35.714, 19625.581, 116.204, 124.564, 347.293, 0.796, 0.888, 
  1.08, "", "", "", "", "", "", "", "", 36912., 7.619313*^6, 189.429, 0.918, 
  38037., 0.946, 0.132, 7.6, "samples tested", "", "", "", "", 955., "", "", 
  "", 24., 76.85, 4.0222503*^7, 88.125, 20., 3.186, 1.957, 15663.986, 2.5, 
  218.612, 8.83, "", "", 94.576, 1.4, 70.6, 0.674}, 
 {"IRQ", "Asia", "Iraq", "2021-03-21", 793892., 4502., 5101.143, 14007., 38., 
  36.571, 19737.509, 111.927, 126.823, 348.238, 0.945, 0.909, 1.08, "", "", 
  "", "", "", "", "", "", 35016., 7.654329*^6, 190.3, 0.871, 38267., 0.951, 
  0.133, 7.5, "samples tested", "", "", "", "", 955., "", "", "", 24., 76.85, 
  4.0222503*^7, 88.125, 20., 3.186, 1.957, 15663.986, 2.5, 218.612, 8.83, "", 
  "", 94.576, 1.4, 70.6, 0.674}, {"IRQ", "Asia", "Iraq", "2021-03-22", 
  798547., 4655., 5066., 14036., 29., 35.429, 19853.24, 115.731, 125.949, 
  348.959, 0.721, 0.881, 1.07, "", "", "", "", "", "", "", "", 27095., 
  7.681424*^6, 190.973, 0.674, 37355., 0.929, 0.136, 7.4, "samples tested", 
  "", "", "", "", 955., "", "", "", 24., 76.85, 4.0222503*^7, 88.125, 20., 
  3.186, 1.957, 15663.986, 2.5, 218.612, 8.83, "", "", 94.576, 1.4, 70.6, 
  0.674}, {"IRQ", "Asia", "Iraq", "2021-03-23", 803041., 4494., 4955.571, 
  14066., 30., 34.143, 19964.968, 111.729, 123.204, 349.705, 0.746, 0.849, 
  1.07, "", "", "", "", "", "", "", "", 29899., 7.711323*^6, 191.717, 0.743, 
  35985., 0.895, 0.138, 7.3, "samples tested", "", "", "", "", 955., "", "", 
  "", 24., 76.85, 4.0222503*^7, 88.125, 20., 3.186, 1.957, 15663.986, 2.5, 
  218.612, 8.83, "", "", 94.576, 1.4, 70.6, 0.674}, 
 {"IRQ", "Asia", "Iraq", "2021-03-24", 809092., 6051., 5011., 14095., 29., 
  33.571, 20115.407, 150.438, 124.582, 350.426, 0.721, 0.835, 1.09, "", "", 
  "", "", "", "", "", "", 39066., 7.750389*^6, 192.688, 0.971, 36004., 0.895, 
  0.139, 7.2, "samples tested", "", "", "", "", 955., "", "", "", 24., 76.85, 
  4.0222503*^7, 88.125, 20., 3.186, 1.957, 15663.986, 2.5, 218.612, 8.83, "", 
  "", 94.576, 1.4, 70.6, 0.674}, {"IRQ", "Asia", "Iraq", "2021-03-25", 
  815605., 6513., 5163.857, 14128., 33., 33.143, 20277.331, 161.924, 128.382, 
  351.246, 0.82, 0.824, 1.12, "", "", "", "", "", "", "", "", 43265., 
  7.793654*^6, 193.764, 1.076, 36150., 0.899, 0.143, 7., "samples tested", 
  "", "", "", "", 955., "", "", "", 24., 76.85, 4.0222503*^7, 88.125, 20., 
  3.186, 1.957, 15663.986, 2.5, 218.612, 8.83, "", "", 94.576, 1.4, 70.6, 
  0.674}, {"IRQ", "Asia", "Iraq", "2021-03-26", 822095., 6490., 5339.857, 
  14157., 29., 31.429, 20438.683, 161.352, 132.758, 351.967, 0.721, 0.781, 
  1.12, "", "", "", "", "", "", "", "", "", "", "", "", 35642., 0.886, 0.15, 
  6.7, "samples tested", "", "", "", "", 955., "", "", "", 24., 76.85, 
  4.0222503*^7, 88.125, 20., 3.186, 1.957, 15663.986, 2.5, 218.612, 8.83, "", 
  "", 94.576, 1.4, 70.6, 0.674}, {"IRQ", "Asia", "Iraq", "2021-03-27", 
  827157., 5062., 5395.286, 14177., 20., 29.714, 20564.533, 125.85, 134.136, 
  352.464, 0.497, 0.739, 1.12, "", "", "", "", "", "", "", "", "", "", "", 
  "", 35832., 0.891, 0.151, 6.6, "samples tested", "", "", "", "", 955., "", 
  "", "", 24., 76.85, 4.0222503*^7, 88.125, 20., 3.186, 1.957, 15663.986, 
  2.5, 218.612, 8.83, "", "", 94.576, 1.4, 70.6, 0.674}, 
 {"IRQ", "Asia", "Iraq", "2021-03-28", 832428., 5271., 5505.143, 14212., 35., 
  29.286, 20695.579, 131.046, 136.867, 353.335, 0.87, 0.728, 1.11, "", "", 
  "", "", "", "", "", "", "", 7.908378*^6, 196.616, "", 36293., 0.902, 0.152, 
  6.6, "samples tested", "", "", "", "", 955., "", "", "", 24., 76.85, 
  4.0222503*^7, 88.125, 20., 3.186, 1.957, 15663.986, 2.5, 218.612, 8.83, "", 
  "", 94.576, 1.4, 70.6, 0.674}, {"IRQ", "Asia", "Iraq", "2021-03-29", 
  838265., 5837., 5674., 14249., 37., 30.429, 20840.697, 145.118, 141.065, 
  354.254, 0.92, 0.757, 1.1, "", "", "", "", "", "", "", "", 41897., 
  7.950275*^6, 197.657, 1.042, 38407., 0.955, 0.148, 6.8, "samples tested", 
  26727., 26727., "", "", 955., 0.07, 0.07, "", 24., 76.85, 4.0222503*^7, 
  88.125, 20., 3.186, 1.957, 15663.986, 2.5, 218.612, 8.83, "", "", 94.576, 
  1.4, 70.6, 0.674}, {"IRQ", "Asia", "Iraq", "2021-03-30", 844260., 5995., 
  5888.429, 14286., 37., 31.429, 20989.743, 149.046, 146.396, 355.174, 0.92, 
  0.781, 1.09, "", "", "", "", "", "", "", "", "", "", "", "", 40049., 0.996, 
  0.147, 6.8, "samples tested", "", "", "", "", 2397., "", "", "", 60., 
  73.15, 4.0222503*^7, 88.125, 20., 3.186, 1.957, 15663.986, 2.5, 218.612, 
  8.83, "", "", 94.576, 1.4, 70.6, 0.674}, {"IRQ", "Asia", "Iraq", 
  "2021-03-31", 850924., 6664., 5976., 14323., 37., 32.571, 21155.421, 
  165.678, 148.574, 356.094, 0.92, 0.81, 1.08, "", "", "", "", "", "", "", 
  "", "", "", "", "", 40382., 1.004, 0.148, 6.8, "samples tested", "", "", 
  "", "", 3839., "", "", "", 95., 73.15, 4.0222503*^7, 88.125, 20., 3.186, 
  1.957, 15663.986, 2.5, 218.612, 8.83, "", "", 94.576, 1.4, 70.6, 0.674}, 
 {"IRQ", "Asia", "Iraq", "2021-04-01", 856939., 6015., 5904.857, 14360., 37., 
  33.143, 21304.965, 149.543, 146.805, 357.014, 0.92, 0.824, 1.08, "", "", 
  "", "", "", "", "", "", "", "", "", "", 40115., 0.997, 0.147, 6.8, 
  "samples tested", "", "", "", "", 5281., "", "", "", 131., 73.15, 
  4.0222503*^7, 88.125, 20., 3.186, 1.957, 15663.986, 2.5, 218.612, 8.83, "", 
  "", 94.576, 1.4, 70.6, 0.674}, {"IRQ", "Asia", "Iraq", "2021-04-02", 
  862821., 5882., 5818., 14390., 30., 33.286, 21451.201, 146.237, 144.645, 
  357.76, 0.746, 0.828, 1.08, "", "", "", "", "", "", "", "", "", "", "", "", 
  40565., 1.009, 0.143, 7., "samples tested", "", "", "", "", 6723., "", "", 
  "", 167., 73.15, 4.0222503*^7, 88.125, 20., 3.186, 1.957, 15663.986, 2.5, 
  218.612, 8.83, "", "", 94.576, 1.4, 70.6, 0.674}, 
 {"IRQ", "Asia", "Iraq", "2021-04-03", 868200., 5379., 5863.286, 14430., 40., 
  36.143, 21584.932, 133.731, 145.771, 358.754, 0.994, 0.899, 1.1, "", "", 
  "", "", "", "", "", "", "", "", "", "", 41015., 1.02, 0.143, 7., 
  "samples tested", "", "", "", "", 8165., "", "", "", 203., 73.15, 
  4.0222503*^7, 88.125, 20., 3.186, 1.957, 15663.986, 2.5, 218.612, 8.83, "", 
  "", 94.576, 1.4, 70.6, 0.674}, {"IRQ", "Asia", "Iraq", "2021-04-04", 
  873568., 5368., 5877.143, 14463., 33., 35.857, 21718.39, 133.458, 146.116, 
  359.575, 0.82, 0.891, 1.12, "", "", "", "", "", "", "", "", "", "", "", "", 
  41466., 1.031, 0.142, 7.1, "samples tested", 93021., 93021., "", "", 9607., 
  0.23, 0.23, "", 239., 73.15, 4.0222503*^7, 88.125, 20., 3.186, 1.957, 
  15663.986, 2.5, 218.612, 8.83, "", "", 94.576, 1.4, 70.6, 0.674}, 
 {"IRQ", "Asia", "Iraq", "2021-04-05", 879991., 6423., 5960.857, 14502., 39., 
  36.143, 21878.077, 159.687, 148.197, 360.544, 0.97, 0.899, 1.13, "", "", 
  "", "", "", "", "", "", "", "", "", "", 41394., 1.029, 0.144, 6.9, 
  "samples tested", 103006., 103006., "", 9985., 10897., 0.26, 0.26, "", 
  271., 73.15, 4.0222503*^7, 88.125, 20., 3.186, 1.957, 15663.986, 2.5, 
  218.612, 8.83, "", "", 94.576, 1.4, 70.6, 0.674}, 
 {"IRQ", "Asia", "Iraq", "2021-04-06", 887291., 7300., 6147.286, 14535., 33., 
  35.571, 22059.567, 181.49, 152.832, 361.365, 0.82, 0.884, 1.15, "", "", "", 
  "", "", "", "", "", "", 8.281425*^6, 205.89, "", 41394., 1.029, 0.149, 6.7, 
  "samples tested", "", "", "", "", 10338., "", "", "", 257., 73.15, 
  4.0222503*^7, 88.125, 20., 3.186, 1.957, 15663.986, 2.5, 218.612, 8.83, "", 
  "", 94.576, 1.4, 70.6, 0.674}, {"IRQ", "Asia", "Iraq", "2021-04-07", 
  895622., 8331., 6385.429, 14572., 37., 35.571, 22266.69, 207.123, 158.753, 
  362.285, 0.92, 0.884, 1.16, "", "", "", "", "", "", "", "", 49588., 
  8.331013*^6, 207.123, 1.233, 42564., 1.058, 0.15, 6.7, "samples tested", 
  "", "", "", "", 9779., "", "", "", 243., 73.15, 4.0222503*^7, 88.125, 20., 
  3.186, 1.957, 15663.986, 2.5, 218.612, 8.83, "", "", 94.576, 1.4, 70.6, 
  0.674}, {"IRQ", "Asia", "Iraq", "2021-04-08", 903439., 7817., 6642.857, 
  14606., 34., 35.143, 22461.034, 194.344, 165.153, 363.13, 0.845, 0.874, 
  1.16, "", "", "", "", "", "", "", "", 49388., 8.380401*^6, 208.351, 1.228, 
  43706., 1.087, 0.152, 6.6, "samples tested", "", "", "", "", 9220., "", "", 
  "", 229., 73.15, 4.0222503*^7, 88.125, 20., 3.186, 1.957, 15663.986, 2.5, 
  218.612, 8.83, "", "", 94.576, 1.4, 70.6, 0.674}, 
 {"IRQ", "Asia", "Iraq", "2021-04-09", 911376., 7937., 6936.429, 14641., 35., 
  35.857, 22658.361, 197.327, 172.451, 364., 0.87, 0.891, 1.15, "", "", "", 
  "", "", "", "", "", 48458., 8.428859*^6, 209.556, 1.205, 44716., 1.112, 
  0.155, 6.4, "samples tested", "", "", "", "", 8661., "", "", "", 215., 
  73.15, 4.0222503*^7, 88.125, 20., 3.186, 1.957, 15663.986, 2.5, 218.612, 
  8.83, "", "", 94.576, 1.4, 70.6, 0.674}, {"IRQ", "Asia", "Iraq", 
  "2021-04-10", 918155., 6779., 7136.429, 14678., 37., 35.429, 22826.899, 
  168.537, 177.424, 364.92, 0.92, 0.881, 1.15, "", "", "", "", "", "", "", 
  "", 41040., 8.469899*^6, 210.576, 1.02, 44665., 1.11, 0.16, 6.3, 
  "samples tested", "", "", "", "", 8102., "", "", "", 201., 73.15, 
  4.0222503*^7, 88.125, 20., 3.186, 1.957, 15663.986, 2.5, 218.612, 8.83, "", 
  "", 94.576, 1.4, 70.6, 0.674}, {"IRQ", "Asia", "Iraq", "2021-04-11", 
  924946., 6791., 7339.714, 14713., 35., 35.714, 22995.735, 168.836, 182.478, 
  365.79, 0.87, 0.888, 1.13, "", "", "", "", "", "", "", "", 38833., 
  8.508732*^6, 211.542, 0.965, 44299., 1.101, 0.166, 6., "samples tested", 
  "", "", "", "", 7543., "", "", "", 188., 73.15, 4.0222503*^7, 88.125, 20., 
  3.186, 1.957, 15663.986, 2.5, 218.612, 8.83, "", "", 94.576, 1.4, 70.6, 
  0.674}, {"IRQ", "Asia", "Iraq", "2021-04-12", 932899., 7953., 7558.286, 
  14757., 44., 36.429, 23193.46, 197.725, 187.912, 366.884, 1.094, 0.906, 
  1.12, "", "", "", "", "", "", "", "", "", "", "", "", 44901., 1.116, 0.168, 
  5.9, "samples tested", 152962., 152962., "", "", 7137., 0.38, 0.38, "", 
  177., 73.15, 4.0222503*^7, 88.125, 20., 3.186, 1.957, 15663.986, 2.5, 
  218.612, 8.83, "", "", 94.576, 1.4, 70.6, 0.674}, 
 {"IRQ", "Asia", "Iraq", "2021-04-13", 941078., 8179., 7683.857, 14796., 39., 
  37.286, 23396.804, 203.344, 191.034, 367.854, 0.97, 0.927, 1.09, "", "", 
  "", "", "", "", "", "", "", 8.599946*^6, 213.809, "", 45503., 1.131, 0.169, 
  5.9, "samples tested", "", "", "", "", 7722., "", "", "", 192., 73.15, 
  4.0222503*^7, 88.125, 20., 3.186, 1.957, 15663.986, 2.5, 218.612, 8.83, "", 
  "", 94.576, 1.4, 70.6, 0.674}, {"IRQ", "Asia", "Iraq", "2021-04-14", 
  949050., 7972., 7632.571, 14836., 40., 37.714, 23595.001, 198.198, 189.759, 
  368.848, 0.994, 0.938, 1.07, "", "", "", "", "", "", "", "", 44282., 
  8.644228*^6, 214.91, 1.101, 44745., 1.112, 0.171, 5.9, "samples tested", 
  "", "", "", "", 8308., "", "", "", 207., 73.15, 4.0222503*^7, 88.125, 20., 
  3.186, 1.957, 15663.986, 2.5, 218.612, 8.83, "", "", 94.576, 1.4, 70.6, 
  0.674}, {"IRQ", "Asia", "Iraq", "2021-04-15", 956860., 7810., 7631.571, 
  14885., 49., 39.857, 23789.171, 194.17, 189.734, 370.066, 1.218, 0.991, 
  1.06, "", "", "", "", "", "", "", "", 46299., 8.690527*^6, 216.061, 1.151, 
  44304., 1.101, 0.172, 5.8, "samples tested", "", "", "", "", 8894., "", "", 
  "", 221., 73.15, 4.0222503*^7, 88.125, 20., 3.186, 1.957, 15663.986, 2.5, 
  218.612, 8.83, "", "", 94.576, 1.4, 70.6, 0.674}, 
 {"IRQ", "Asia", "Iraq", "2021-04-16", 964435., 7575., 7579.857, 14915., 30., 
  39.143, 23977.498, 188.327, 188.448, 370.812, 0.746, 0.973, 1.05, "", "", 
  "", "", "", "", "", "", 42111., 8.732638*^6, 217.108, 1.047, 43397., 1.079, 
  0.175, 5.7, "samples tested", 197914., 197914., "", "", 9480., 0.49, 0.49, 
  "", 236., 73.15, 4.0222503*^7, 88.125, 20., 3.186, 1.957, 15663.986, 2.5, 
  218.612, 8.83, "", "", 94.576, 1.4, 70.6, 0.674}, 
 {"IRQ", "Asia", "Iraq", "2021-04-17", 970987., 6552., 7547.429, 14948., 33., 
  38.571, 24140.392, 162.894, 187.642, 371.633, 0.82, 0.959, 1.05, "", "", 
  "", "", "", "", "", "", 35287., 8.767925*^6, 217.986, 0.877, 42575., 1.058, 
  0.177, 5.6, "samples tested", "", "", "", "", 10511., "", "", "", 261., 
  73.15, 4.0222503*^7, 88.125, 20., 3.186, 1.957, 15663.986, 2.5, 218.612, 
  8.83, "", "", 94.576, 1.4, 70.6, 0.674}, {"IRQ", "Asia", "Iraq", 
  "2021-04-18", 977175., 6188., 7461.286, 14981., 33., 38.286, 24294.236, 
  153.844, 185.5, 372.453, 0.82, 0.952, 1.04, "", "", "", "", "", "", "", "", 
  37561., 8.805486*^6, 218.919, 0.934, 42393., 1.054, 0.176, 5.7, 
  "samples tested", "", "", "", "", 11542., "", "", "", 287., 73.15, 
  4.0222503*^7, 88.125, 20., 3.186, 1.957, 15663.986, 2.5, 218.612, 8.83, "", 
  "", 94.576, 1.4, 70.6, 0.674}, {"IRQ", "Asia", "Iraq", "2021-04-19", 
  984950., 7775., 7435.857, 15026., 45., 38.429, 24487.536, 193.3, 184.868, 
  373.572, 1.119, 0.955, 1.04, "", "", "", "", "", "", "", "", 41850., 
  8.847336*^6, 219.96, 1.04, 41857., 1.041, 0.178, 5.6, "samples tested", "", 
  "", "", "", 12573., "", "", "", 313., 73.15, 4.0222503*^7, 88.125, 20., 
  3.186, 1.957, 15663.986, 2.5, 218.612, 8.83, "", "", 94.576, 1.4, 70.6, 
  0.674}, {"IRQ", "Asia", "Iraq", "2021-04-20", 993158., 8208., 7440., 
  15060., 34., 37.714, 24691.601, 204.065, 184.971, 374.417, 0.845, 0.938, 
  1.04, "", "", "", "", "", "", "", "", 43780., 8.891116*^6, 221.048, 1.088, 
  41596., 1.034, 0.179, 5.6, "samples tested", "", "", "", "", 13017., "", 
  "", "", 324., 71.76, 4.0222503*^7, 88.125, 20., 3.186, 1.957, 15663.986, 
  2.5, 218.612, 8.83, "", "", 94.576, 1.4, 70.6, 0.674}, 
 {"IRQ", "Asia", "Iraq", "2021-04-21", 1.001854*^6, 8696., 7543.429, 15098., 
  38., 37.429, 24907.799, 216.197, 187.542, 375.362, 0.945, 0.931, 1.03, "", 
  "", "", "", "", "", "", "", 47523., 8.938639*^6, 222.23, 1.182, 42059., 
  1.046, 0.179, 5.6, "samples tested", "", "", "", "", 13462., "", "", "", 
  335., 71.76, 4.0222503*^7, 88.125, 20., 3.186, 1.957, 15663.986, 2.5, 
  218.612, 8.83, "", "", 94.576, 1.4, 70.6, 0.674}, 
 {"IRQ", "Asia", "Iraq", "2021-04-22", 1.010304*^6, 8450., 7634.857, 15128., 
  30., 34.714, 25117.88, 210.081, 189.816, 376.108, 0.746, 0.863, 1.02, "", 
  "", "", "", "", "", "", "", 50382., 8.989021*^6, 223.482, 1.253, 42642., 
  1.06, 0.179, 5.6, "samples tested", "", "", "", "", 13907., "", "", "", 
  346., 71.76, 4.0222503*^7, 88.125, 20., 3.186, 1.957, 15663.986, 2.5, 
  218.612, 8.83, "", "", 94.576, 1.4, 70.6, 0.674}, 
 {"IRQ", "Asia", "Iraq", "2021-04-23", 1.018321*^6, 8017., 7698., 15174., 
  46., 37., 25317.196, 199.316, 191.385, 377.252, 1.144, 0.92, 1., "", "", 
  "", "", "", "", "", "", 46156., 9.035177*^6, 224.63, 1.148, 43220., 1.075, 
  0.178, 5.6, "samples tested", 298377., 298377., "", "", 14352., 0.74, 0.74, 
  "", 357., 71.76, 4.0222503*^7, 88.125, 20., 3.186, 1.957, 15663.986, 2.5, 
  218.612, 8.83, "", "", 94.576, 1.4, 70.6, 0.674}, 
 {"IRQ", "Asia", "Iraq", "2021-04-24", 1.025288*^6, 6967., 7757.286, 15217., 
  43., 38.429, 25490.408, 173.211, 192.859, 378.321, 1.069, 0.955, 0.99, "", 
  "", "", "", "", "", "", "", 41757., 9.076934*^6, 225.668, 1.038, 44144., 
  1.097, 0.176, 5.7, "samples tested", "", "", "", "", 13532., "", "", "", 
  336., 71.76, 4.0222503*^7, 88.125, 20., 3.186, 1.957, 15663.986, 2.5, 
  218.612, 8.83, "", "", 94.576, 1.4, 70.6, 0.674}, 
 {"IRQ", "Asia", "Iraq", "2021-04-25", 1.031322*^6, 6034., 7735.286, 15257., 
  40., 39.429, 25640.423, 150.016, 192.312, 379.315, 0.994, 0.98, 0.96, "", 
  "", "", "", "", "", "", "", 39675., 9.116609*^6, 226.654, 0.986, 44446., 
  1.105, 0.174, 5.7, "samples tested", "", "", "", "", 12711., "", "", "", 
  316., 71.76, 4.0222503*^7, 88.125, 20., 3.186, 1.957, 15663.986, 2.5, 
  218.612, 8.83, "", "", 94.576, 1.4, 70.6, 0.674}, 
 {"IRQ", "Asia", "Iraq", "2021-04-26", 1.037858*^6, 6536., 7558.286, 15303., 
  46., 39.571, 25802.919, 162.496, 187.912, 380.459, 1.144, 0.984, 0.93, "", 
  "", "", "", "", "", "", "", 39120., 9.155729*^6, 227.627, 0.973, 44056., 
  1.095, 0.172, 5.8, "samples tested", "", "", "", "", 11891., "", "", "", 
  296., 71.76, 4.0222503*^7, 88.125, 20., 3.186, 1.957, 15663.986, 2.5, 
  218.612, 8.83, "", "", 94.576, 1.4, 70.6, 0.674}, 
 {"IRQ", "Asia", "Iraq", "2021-04-27", 1.04501*^6, 7152., 7407.429, 15348., 
  45., 41.143, 25980.73, 177.811, 184.161, 381.577, 1.119, 1.023, 0.91, "", 
  "", "", "", "", "", "", "", 43230., 9.198959*^6, 228.702, 1.075, 43978., 
  1.093, 0.168, 5.9, "samples tested", "", "", "", "", 11071., "", "", "", 
  275., 77.31, 4.0222503*^7, 88.125, 20., 3.186, 1.957, 15663.986, 2.5, 
  218.612, 8.83, "", "", 94.576, 1.4, 70.6, 0.674}, 
 {"IRQ", "Asia", "Iraq", "2021-04-28", 1.051868*^6, 6858., 7144.857, 15392., 
  44., 42., 26151.232, 170.502, 177.633, 382.671, 1.094, 1.044, 0.9, "", "", 
  "", "", "", "", "", "", 45787., 9.244746*^6, 229.84, 1.138, 43730., 1.087, 
  0.163, 6.1, "samples tested", "", "", "", "", 10251., "", "", "", 255., 
  77.31, 4.0222503*^7, 88.125, 20., 3.186, 1.957, 15663.986, 2.5, 218.612, 
  8.83, "", "", 94.576, 1.4, 70.6, 0.674}, {"IRQ", "Asia", "Iraq", 
  "2021-04-29", 1.058794*^6, 6926., 6927.143, 15433., 41., 43.571, 26323.424, 
  172.192, 172.221, 383.691, 1.019, 1.083, 0.89, "", "", "", "", "", "", "", 
  "", 47306., 9.292052*^6, 231.016, 1.176, 43290., 1.076, 0.16, 6.2, 
  "samples tested", "", "", "", "", 9430., "", "", "", 234., 77.31, 
  4.0222503*^7, 88.125, 20., 3.186, 1.957, 15663.986, 2.5, 218.612, 8.83, "", 
  "", 94.576, 1.4, 70.6, 0.674}, {"IRQ", "Asia", "Iraq", "2021-04-30", 
  1.065199*^6, 6405., 6696.857, 15465., 32., 41.571, 26482.663, 159.239, 
  166.495, 384.486, 0.796, 1.034, 0.88, "", "", "", "", "", "", "", "", 
  46049., 9.338101*^6, 232.161, 1.145, 43275., 1.076, 0.155, 6.5, 
  "samples tested", "", "", "", "", 8610., "", "", "", 214., 77.31, 
  4.0222503*^7, 88.125, 20., 3.186, 1.957, 15663.986, 2.5, 218.612, 8.83, "", 
  "", 94.576, 1.4, 70.6, 0.674}, {"IRQ", "Asia", "Iraq", "2021-05-01", 
  1.070366*^6, 5167., 6439.714, 15498., 33., 40.143, 26611.124, 128.46, 
  160.102, 385.307, 0.82, 0.998, 0.87, "", "", "", "", "", "", "", "", 
  38287., 9.376388*^6, 233.113, 0.952, 42779., 1.064, 0.151, 6.6, 
  "samples tested", "", "", "", "", 8610., "", "", "", 214., 77.31, 
  4.0222503*^7, 88.125, 20., 3.186, 1.957, 15663.986, 2.5, 218.612, 8.83, "", 
  "", 94.576, 1.4, 70.6, 0.674}, {"IRQ", "Asia", "Iraq", "2021-05-02", 
  1.07493*^6, 4564., 6229.714, 15536., 38., 39.857, 26724.592, 113.469, 
  154.881, 386.251, 0.945, 0.991, 0.86, "", "", "", "", "", "", "", "", 
  31746., 9.408134*^6, 233.902, 0.789, 41646., 1.035, 0.15, 6.7, 
  "samples tested", "", "", "", "", 8610., "", "", "", 214., 77.31, 
  4.0222503*^7, 88.125, 20., 3.186, 1.957, 15663.986, 2.5, 218.612, 8.83, "", 
  "", 94.576, 1.4, 70.6, 0.674}, {"IRQ", "Asia", "Iraq", "2021-05-03", 
  1.079998*^6, 5068., 6020., 15566., 30., 37.571, 26850.592, 125.999, 
  149.667, 386.997, 0.746, 0.934, 0.86, "", "", "", "", "", "", "", "", 
  37780., 9.445914*^6, 234.842, 0.939, 41455., 1.031, 0.145, 6.9, 
  "samples tested", "", "", "", "", 8610., "", "", "", 214., 77.31, 
  4.0222503*^7, 88.125, 20., 3.186, 1.957, 15663.986, 2.5, 218.612, 8.83, "", 
  "", 94.576, 1.4, 70.6, 0.674}, {"IRQ", "Asia", "Iraq", "2021-05-04", 
  1.086141*^6, 6143., 5875.857, 15608., 42., 37.143, 27003.317, 152.725, 
  146.084, 388.041, 1.044, 0.923, 0.86, "", "", "", "", "", "", "", "", 
  38609., 9.484523*^6, 235.801, 0.96, 40795., 1.014, 0.144, 6.9, 
  "samples tested", "", "", "", "", 8610., "", "", "", 214., 77.31, 
  4.0222503*^7, 88.125, 20., 3.186, 1.957, 15663.986, 2.5, 218.612, 8.83, "", 
  "", 94.576, 1.4, 70.6, 0.674}, {"IRQ", "Asia", "Iraq", "2021-05-05", 
  1.091954*^6, 5813., 5726.571, 15640., 32., 35.429, 27147.838, 144.521, 
  142.372, 388.837, 0.796, 0.881, 0.86, "", "", "", "", "", "", "", "", 
  40115., 9.524638*^6, 236.799, 0.997, 39985., 0.994, 0.143, 7., 
  "samples tested", "", "", "", "", 8610., "", "", "", 214., 77.31, 
  4.0222503*^7, 88.125, 20., 3.186, 1.957, 15663.986, 2.5, 218.612, 8.83, "", 
  "", 94.576, 1.4, 70.6, 0.674}, {"IRQ", "Asia", "Iraq", "2021-05-06", 
  1.098187*^6, 6233., 5627.571, 15673., 33., 34.286, 27302.801, 154.963, 
  139.911, 389.658, 0.82, 0.852, 0.87, "", "", "", "", "", "", "", "", 
  40987., 9.565625*^6, 237.818, 1.019, 39082., 0.972, 0.144, 6.9, 
  "samples tested", "", "", "", "", 8610., "", "", "", 214., 77.31, 
  4.0222503*^7, 88.125, 20., 3.186, 1.957, 15663.986, 2.5, 218.612, 8.83, "", 
  "", 94.576, 1.4, 70.6, 0.674}, {"IRQ", "Asia", "Iraq", "2021-05-07", 
  1.10395*^6, 5763., 5535.857, 15702., 29., 33.857, 27446.079, 143.278, 
  137.631, 390.378, 0.721, 0.842, 0.87, "", "", "", "", "", "", "", "", 
  40942., 9.606567*^6, 238.836, 1.018, 38352., 0.953, 0.144, 6.9, 
  "samples tested", "", "", "", "", 8610., "", "", "", 214., 77.31, 
  4.0222503*^7, 88.125, 20., 3.186, 1.957, 15663.986, 2.5, 218.612, 8.83, "", 
  "", 94.576, 1.4, 70.6, 0.674}, {"IRQ", "Asia", "Iraq", "2021-05-08", 
  1.108558*^6, 4608., 5456., 15741., 39., 34.714, 27560.642, 114.563, 
  135.645, 391.348, 0.97, 0.863, 0.86, "", "", "", "", "", "", "", "", 
  32770., 9.639337*^6, 239.65, 0.815, 37564., 0.934, 0.145, 6.9, 
  "samples tested", "", "", "", "", 8610., "", "", "", 214., 77.31, 
  4.0222503*^7, 88.125, 20., 3.186, 1.957, 15663.986, 2.5, 218.612, 8.83, "", 
  "", 94.576, 1.4, 70.6, 0.674}, {"IRQ", "Asia", "Iraq", "2021-05-09", 
  1.112725*^6, 4167., 5399.286, 15771., 30., 33.571, 27664.241, 103.599, 
  134.235, 392.094, 0.746, 0.835, 0.85, "", "", "", "", "", "", "", "", 
  33875., 9.673212*^6, 240.493, 0.842, 37868., 0.941, 0.143, 7., 
  "samples tested", "", "", "", "", 8610., "", "", "", 214., 77.31, 
  4.0222503*^7, 88.125, 20., 3.186, 1.957, 15663.986, 2.5, 218.612, 8.83, "", 
  "", 94.576, 1.4, 70.6, 0.674}, {"IRQ", "Asia", "Iraq", "2021-05-10", 
  1.117627*^6, 4902., 5375.571, 15800., 29., 33.429, 27786.113, 121.872, 
  133.646, 392.815, 0.721, 0.831, 0.83, "", "", "", "", "", "", "", "", 
  34315., 9.707527*^6, 241.346, 0.853, 37373., 0.929, 0.144, 7., 
  "samples tested", "", "", "", "", 8610., "", "", "", 214., 77.31, 
  4.0222503*^7, 88.125, 20., 3.186, 1.957, 15663.986, 2.5, 218.612, 8.83, "", 
  "", 94.576, 1.4, 70.6, 0.674}, {"IRQ", "Asia", "Iraq", "2021-05-11", 
  1.122914*^6, 5287., 5253.286, 15834., 34., 32.286, 27917.556, 131.444, 
  130.606, 393.66, 0.845, 0.803, 0.81, "", "", "", "", "", "", "", "", 
  37969., 9.745496*^6, 242.29, 0.944, 37282., 0.927, 0.141, 7.1, 
  "samples tested", 453361., 453361., "", "", 8610., 1.13, 1.13, "", 214., 
  77.31, 4.0222503*^7, 88.125, 20., 3.186, 1.957, 15663.986, 2.5, 218.612, 
  8.83, "", "", 94.576, 1.4, 70.6, 0.674}, {"IRQ", "Asia", "Iraq", 
  "2021-05-12", 1.12758*^6, 4666., 5089.429, 15855., 21., 30.714, 28033.561, 
  116.005, 126.532, 394.182, 0.522, 0.764, 0.78, "", "", "", "", "", "", "", 
  "", "", "", "", "", 36082., 0.897, 0.141, 7.1, "samples tested", "", "", 
  "", "", 8339., "", "", "", 207., 77.31, 4.0222503*^7, 88.125, 20., 3.186, 
  1.957, 15663.986, 2.5, 218.612, 8.83, "", "", 94.576, 1.4, 70.6, 0.674}, 
 {"IRQ", "Asia", "Iraq", "2021-05-13", 1.132092*^6, 4512., 4843.571, 15883., 
  28., 30., 28145.737, 112.176, 120.419, 394.878, 0.696, 0.746, 0.76, "", "", 
  "", "", "", "", "", "", "", "", "", "", 34758., 0.864, 0.139, 7.2, 
  "samples tested", "", "", "", "", 8068., "", "", "", 201., 77.31, 
  4.0222503*^7, 88.125, 20., 3.186, 1.957, 15663.986, 2.5, 218.612, 8.83, "", 
  "", 94.576, 1.4, 70.6, 0.674}, {"IRQ", "Asia", "Iraq", "2021-05-14", 
  1.134859*^6, 2767., 4415.571, 15910., 27., 29.714, 28214.53, 68.792, 
  109.779, 395.55, 0.671, 0.739, 0.75, "", "", "", "", "", "", "", "", "", 
  9.840649*^6, 244.655, "", 33440., 0.831, 0.132, 7.6, "samples tested", "", 
  "", "", "", 7797., "", "", "", 194., 77.31, 4.0222503*^7, 88.125, 20., 
  3.186, 1.957, 15663.986, 2.5, 218.612, 8.83, "", "", 94.576, 1.4, 70.6, 
  0.674}, {"IRQ", "Asia", "Iraq", "2021-05-15", 1.136917*^6, 2058., 4051.286, 
  15930., 20., 27., 28265.695, 51.165, 100.722, 396.047, 0.497, 0.671, 0.76, 
  "", "", "", "", "", "", "", "", 15036., 9.855685*^6, 245.029, 0.374, 
  30907., 0.768, 0.131, 7.6, "samples tested", "", "", "", "", 7526., "", "", 
  "", 187., 77.31, 4.0222503*^7, 88.125, 20., 3.186, 1.957, 15663.986, 2.5, 
  218.612, 8.83, "", "", 94.576, 1.4, 70.6, 0.674}, 
 {"IRQ", "Asia", "Iraq", "2021-05-16", 1.139373*^6, 2456., 3806.857, 15954., 
  24., 26.143, 28326.755, 61.06, 94.645, 396.644, 0.597, 0.65, 0.79, "", "", 
  "", "", "", "", "", "", 17188., 9.872873*^6, 245.456, 0.427, 28523., 0.709, 
  0.133, 7.5, "samples tested", "", "", "", "", 7255., "", "", "", 180., 
  77.31, 4.0222503*^7, 88.125, 20., 3.186, 1.957, 15663.986, 2.5, 218.612, 
  8.83, "", "", 94.576, 1.4, 70.6, 0.674}, {"IRQ", "Asia", "Iraq", 
  "2021-05-17", 1.142925*^6, 3552., 3614., 15995., 41., 27.857, 28415.064, 
  88.309, 89.85, 397.663, 1.019, 0.693, 0.83, "", "", "", "", "", "", "", "", 
  24586., 9.897459*^6, 246.068, 0.611, 27133., 0.675, 0.133, 7.5, 
  "samples tested", "", "", "", "", 6984., "", "", "", 174., 77.31, 
  4.0222503*^7, 88.125, 20., 3.186, 1.957, 15663.986, 2.5, 218.612, 8.83, "", 
  "", 94.576, 1.4, 70.6, 0.674}, {"IRQ", "Asia", "Iraq", "2021-05-18", 
  1.146948*^6, 4023., 3433.429, 16029., 34., 27.857, 28515.083, 100.019, 
  85.361, 398.508, 0.845, 0.693, 0.87, "", "", "", "", "", "", "", "", 
  32399., 9.929858*^6, 246.873, 0.805, 26337., 0.655, 0.13, 7.7, 
  "samples tested", "", "", "", "", 6713., "", "", "", 167., 77.31, 
  4.0222503*^7, 88.125, 20., 3.186, 1.957, 15663.986, 2.5, 218.612, 8.83, "", 
  "", 94.576, 1.4, 70.6, 0.674}, {"IRQ", "Asia", "Iraq", "2021-05-19", 
  1.151557*^6, 4609., 3425.286, 16069., 40., 30.571, 28629.67, 114.588, 
  85.158, 399.503, 0.994, 0.76, 0.91, "", "", "", "", "", "", "", "", 40706., 
  9.970564*^6, 247.885, 1.012, 27621., 0.687, 0.124, 8.1, "samples tested", 
  "", "", "", "", 6713., "", "", "", 167., 77.31, 4.0222503*^7, 88.125, 20., 
  3.186, 1.957, 15663.986, 2.5, 218.612, 8.83, "", "", 94.576, 1.4, 70.6, 
  0.674}, {"IRQ", "Asia", "Iraq", "2021-05-20", 1.156137*^6, 4580., 3435., 
  16102., 33., 31.286, 28743.537, 113.867, 85.4, 400.323, 0.82, 0.778, 0.95, 
  "", "", "", "", "", "", "", "", 43493., 1.0014057*^7, 248.967, 1.081, 
  29304., 0.729, 0.117, 8.5, "samples tested", "", "", "", "", 6713., "", "", 
  "", 167., 77.31, 4.0222503*^7, 88.125, 20., 3.186, 1.957, 15663.986, 2.5, 
  218.612, 8.83, "", "", 94.576, 1.4, 70.6, 0.674}, 
 {"IRQ", "Asia", "Iraq", "2021-05-21", 1.160494*^6, 4357., 3662.143, 16137., 
  35., 32.429, 28851.859, 108.322, 91.047, 401.193, 0.87, 0.806, 0.97, "", 
  "", "", "", "", "", "", "", 41954., 1.0056011*^7, 250.01, 1.043, 30766., 
  0.765, 0.119, 8.4, "samples tested", 520491., "", "", "", 6713., 1.29, "", 
  "", 167., 77.31, 4.0222503*^7, 88.125, 20., 3.186, 1.957, 15663.986, 2.5, 
  218.612, 8.83, "", "", 94.576, 1.4, 70.6, 0.674}, 
 {"IRQ", "Asia", "Iraq", "2021-05-22", 1.164149*^6, 3655., 3890.286, 16158., 
  21., 32.571, 28942.729, 90.87, 96.719, 401.715, 0.522, 0.81, 0.99, "", "", 
  "", "", "", "", "", "", "", "", "", "", 33289., 0.828, 0.117, 8.6, 
  "samples tested", "", "", "", "", 6807., "", "", "", 169., 77.31, 
  4.0222503*^7, 88.125, 20., 3.186, 1.957, 15663.986, 2.5, 218.612, 8.83, "", 
  "", 94.576, 1.4, 70.6, 0.674}, {"IRQ", "Asia", "Iraq", "2021-05-23", 
  1.16794*^6, 3791., 4081., 16190., 32., 33.714, 29036.98, 94.251, 101.461, 
  402.511, 0.796, 0.838, 1., "", "", "", "", "", "", "", "", "", 
  1.0121408*^7, 251.635, "", 35505., 0.883, 0.115, 8.7, "samples tested", "", 
  "", "", "", 6901., "", "", "", 172., 77.31, 4.0222503*^7, 88.125, 20., 
  3.186, 1.957, 15663.986, 2.5, 218.612, 8.83, "", "", 94.576, 1.4, 70.6, 
  0.674}, {"IRQ", "Asia", "Iraq", "2021-05-24", 1.172042*^6, 4102., 4159.571, 
  16214., 24., 31.286, 29138.962, 101.983, 103.414, 403.108, 0.597, 0.778, 
  1., "", "", "", "", "", "", "", "", 39605., 1.0161013*^7, 252.62, 0.985, 
  37651., 0.936, 0.11, 9.1, "samples tested", "", "", "", "", 6994., "", "", 
  "", 174., 77.31, 4.0222503*^7, 88.125, 20., 3.186, 1.957, 15663.986, 2.5, 
  218.612, 8.83, "", "", 94.576, 1.4, 70.6, 0.674}, 
 {"IRQ", "Asia", "Iraq", "2021-05-25", 1.17698*^6, 4938., 4290.286, 16241., 
  27., 30.286, 29261.729, 122.767, 106.664, 403.779, 0.671, 0.753, 1., "", 
  "", "", "", "", "", "", "", 45719., 1.0206732*^7, 253.757, 1.137, 39553., 
  0.983, 0.108, 9.2, "samples tested", 549969., "", "", "", 7088., 1.37, "", 
  "", 176., 77.31, 4.0222503*^7, 88.125, 20., 3.186, 1.957, 15663.986, 2.5, 
  218.612, 8.83, "", "", 94.576, 1.4, 70.6, 0.674}, 
 {"IRQ", "Asia", "Iraq", "2021-05-26", 1.181698*^6, 4718., 4305.857, 16267., 
  26., 28.286, 29379.027, 117.298, 107.051, 404.425, 0.646, 0.703, 0.99, "", 
  "", "", "", "", "", "", "", 44252., 1.0250984*^7, 254.857, 1.1, 40060., 
  0.996, 0.107, 9.3, "samples tested", "", "", "", "", 7680., "", "", "", 
  191., 77.31, 4.0222503*^7, 88.125, 20., 3.186, 1.957, 15663.986, 2.5, 
  218.612, 8.83, "", "", 94.576, 1.4, 70.6, 0.674}, 
 {"IRQ", "Asia", "Iraq", "2021-05-27", 1.186309*^6, 4611., 4310.286, 16289., 
  22., 26.714, 29493.664, 114.637, 107.161, 404.972, 0.547, 0.664, 0.98, "", 
  "", "", "", "", "", "", "", 44319., 1.0295303*^7, 255.959, 1.102, 40178., 
  0.999, 0.107, 9.3, "samples tested", "", "", "", "", 8272., "", "", "", 
  206., 77.31, 4.0222503*^7, 88.125, 20., 3.186, 1.957, 15663.986, 2.5, 
  218.612, 8.83, "", "", 94.576, 1.4, 70.6, 0.674}, 
 {"IRQ", "Asia", "Iraq", "2021-05-28", 1.190351*^6, 4042., 4265.286, 16311., 
  22., 24.857, 29594.155, 100.491, 106.042, 405.519, 0.547, 0.618, 0.98, "", 
  "", "", "", "", "", "", "", 43434., 1.0338737*^7, 257.039, 1.08, 40389., 
  1.004, 0.106, 9.5, "samples tested", 582537., "", "", "", 8864., 1.45, "", 
  "", 220., 77.31, 4.0222503*^7, 88.125, 20., 3.186, 1.957, 15663.986, 2.5, 
  218.612, 8.83, "", "", 94.576, 1.4, 70.6, 0.674}, 
 {"IRQ", "Asia", "Iraq", "2021-05-29", 1.193608*^6, 3257., 4208.429, 16334., 
  23., 25.143, 29675.13, 80.975, 104.629, 406.091, 0.572, 0.625, 0.98, "", 
  "", "", "", "", "", "", "", 32684., 1.0371421*^7, 257.851, 0.813, 40387., 
  1.004, 0.104, 9.6, "samples tested", "", "", "", "", "", "", "", "", "", 
  77.31, 4.0222503*^7, 88.125, 20., 3.186, 1.957, 15663.986, 2.5, 218.612, 
  8.83, "", "", 94.576, 1.4, 70.6, 0.674}, {"IRQ", "Asia", "Iraq", 
  "2021-05-30", 1.197082*^6, 3474., 4163.143, 16351., 17., 23., 29761.499, 
  86.37, 103.503, 406.514, 0.423, 0.572, 0.98, "", "", "", "", "", "", "", 
  "", 32190., 1.0403611*^7, 258.652, 0.8, 40315., 1.002, 0.103, 9.7, 
  "samples tested", "", "", "", "", "", "", "", "", "", 77.31, 4.0222503*^7, 
  88.125, 20., 3.186, 1.957, 15663.986, 2.5, 218.612, 8.83, "", "", 94.576, 
  1.4, 70.6, 0.674}, {"IRQ", "Asia", "Iraq", "2021-05-31", 1.201352*^6, 
  4270., 4187.143, 16375., 24., 23., 29867.659, 106.159, 104.1, 407.11, 
  0.597, 0.572, 0.98, "", "", "", "", "", "", "", "", 39380., 1.0442991*^7, 
  259.631, 0.979, 40283., 1.002, 0.104, 9.6, "samples tested", "", "", "", 
  "", "", "", "", "", "", 77.31, 4.0222503*^7, 88.125, 20., 3.186, 1.957, 
  15663.986, 2.5, 218.612, 8.83, "", "", 94.576, 1.4, 70.6, 0.674}, 
 {"IRQ", "Asia", "Iraq", "2021-06-01", 1.205522*^6, 4170., 4077.429, 16405., 
  30., 23.429, 29971.332, 103.673, 101.372, 407.856, 0.746, 0.582, 0.97, "", 
  "", "", "", "", "", "", "", 40980., 1.0483971*^7, 260.649, 1.019, 39606., 
  0.985, 0.103, 9.7, "samples tested", "", "", "", "", "", "", "", "", "", 
  77.31, 4.0222503*^7, 88.125, 20., 3.186, 1.957, 15663.986, 2.5, 218.612, 
  8.83, "", "", 94.576, 1.4, 70.6, 0.674}, {"IRQ", "Asia", "Iraq", 
  "2021-06-02", 1.210105*^6, 4583., 4058.143, 16436., 31., 24.143, 30085.273, 
  113.941, 100.892, 408.627, 0.771, 0.6, 0.97, "", "", "", "", "", "", "", 
  "", 46905., 1.0530876*^7, 261.816, 1.166, 39985., 0.994, 0.101, 9.9, 
  "samples tested", "", "", "", "", "", "", "", "", "", 77.31, 4.0222503*^7, 
  88.125, 20., 3.186, 1.957, 15663.986, 2.5, 218.612, 8.83, "", "", 94.576, 
  1.4, 70.6, 0.674}, {"IRQ", "Asia", "Iraq", "2021-06-03", 1.214367*^6, 
  4262., 4008.286, 16462., 26., 24.714, 30191.234, 105.961, 99.653, 409.273, 
  0.646, 0.614, 0.97, "", "", "", "", "", "", "", "", 42479., 1.0573355*^7, 
  262.872, 1.056, 39722., 0.988, 0.101, 9.9, "samples tested", "", "", "", 
  "", "", "", "", "", "", 77.31, 4.0222503*^7, 88.125, 20., 3.186, 1.957, 
  15663.986, 2.5, 218.612, 8.83, "", "", 94.576, 1.4, 70.6, 0.674}, 
 {"IRQ", "Asia", "Iraq", "2021-06-04", 1.218524*^6, 4157., 4024.714, 16488., 
  26., 25.286, 30294.584, 103.35, 100.061, 409.92, 0.646, 0.629, 0.97, "", 
  "", "", "", "", "", "", "", 42005., 1.061536*^7, 263.916, 1.044, 39518., 
  0.982, 0.102, 9.8, "samples tested", "", "", "", "", "", "", "", "", "", 
  77.31, 4.0222503*^7, 88.125, 20., 3.186, 1.957, 15663.986, 2.5, 218.612, 
  8.83, "", "", 94.576, 1.4, 70.6, 0.674}, {"IRQ", "Asia", "Iraq", 
  "2021-06-05", 1.221678*^6, 3154., 4010., 16518., 30., 26.286, 30372.998, 
  78.414, 99.695, 410.666, 0.746, 0.654, 0.97, "", "", "", "", "", "", "", 
  "", 31169., 1.0646529*^7, 264.691, 0.775, 39301., 0.977, 0.102, 9.8, 
  "samples tested", "", "", "", "", "", "", "", "", "", 77.31, 4.0222503*^7, 
  88.125, 20., 3.186, 1.957, 15663.986, 2.5, 218.612, 8.83, "", "", 94.576, 
  1.4, 70.6, 0.674}, {"IRQ", "Asia", "Iraq", "2021-06-06", 1.224992*^6, 
  3314., 3987.143, 16538., 20., 26.714, 30455.39, 82.392, 99.127, 411.163, 
  0.497, 0.664, 0.97, "", "", "", "", "", "", "", "", 32804., 1.0679333*^7, 
  265.506, 0.816, 39389., 0.979, 0.101, 9.9, "samples tested", "", "", "", 
  "", "", "", "", "", "", 77.31, 4.0222503*^7, 88.125, 20., 3.186, 1.957, 
  15663.986, 2.5, 218.612, 8.83, "", "", 94.576, 1.4, 70.6, 0.674}, 
 {"IRQ", "Asia", "Iraq", "2021-06-07", 1.229121*^6, 4129., 3967., 16566., 
  28., 27.286, 30558.044, 102.654, 98.626, 411.859, 0.696, 0.678, "", "", "", 
  "", "", "", "", "", "", 40407., 1.071974*^7, 266.511, 1.005, 39536., 0.983, 
  0.1, 10., "samples tested", "", "", "", "", "", "", "", "", "", 77.31, 
  4.0222503*^7, 88.125, 20., 3.186, 1.957, 15663.986, 2.5, 218.612, 8.83, "", 
  "", 94.576, 1.4, 70.6, 0.674}, {"IRL", "Europe", "Ireland", "2020-01-06", 
  "", "", "", "", "", "", "", "", "", "", "", "", "", "", "", "", "", "", "", 
  3.979, 0.806, "", "", "", "", "", "", "", "", "", "", "", "", "", "", "", 
  "", "", "", 0., 4.937796*^6, 69.874, 38.7, 13.928, 8.678, 67335.293, 0.2, 
  126.459, 3.28, 23., 25.7, "", 2.96, 82.3, 0.955}, 
 {"IRL", "Europe", "Ireland", "2020-01-18", "", "", "", "", "", "", "", "", 
  "", "", "", "", "", "", "", "", "", "", "", 3.979, 0.806, "", "", "", "", 
  "", "", "", "", "", "", "", "", "", "", "", "", "", "", 0., 4.937796*^6, 
  69.874, 38.7, 13.928, 8.678, 67335.293, 0.2, 126.459, 3.28, 23., 25.7, "", 
  2.96, 82.3, 0.955}, {"IRL", "Europe", "Ireland", "2020-01-24", "", "", "", 
  "", "", "", "", "", "", "", "", "", "", "", "", "", "", "", "", 2.984, 
  0.604, "", "", "", "", "", "", "", "", "", "", "", "", "", "", "", "", "", 
  "", 0., 4.937796*^6, 69.874, 38.7, 13.928, 8.678, 67335.293, 0.2, 126.459, 
  3.28, 23., 25.7, "", 2.96, 82.3, 0.955}, {"IRL", "Europe", "Ireland", 
  "2020-02-02", "", "", "", "", "", "", "", "", "", "", "", "", "", "", "", 
  "", "", "", "", 6.962, 1.41, "", "", "", "", "", "", "", "", "", "", "", 
  "", "", "", "", "", "", "", 0., 4.937796*^6, 69.874, 38.7, 13.928, 8.678, 
  67335.293, 0.2, 126.459, 3.28, 23., 25.7, "", 2.96, 82.3, 0.955}, 
 {"IRL", "Europe", "Ireland", "2020-02-09", "", "", "", "", "", "", "", "", 
  "", "", "", "", "", "", "", "", "", "", "", 3.979, 0.806, "", "", "", "", 
  "", "", "", "", "", "", "", "", "", "", "", "", "", "", 5.56, 4.937796*^6, 
  69.874, 38.7, 13.928, 8.678, 67335.293, 0.2, 126.459, 3.28, 23., 25.7, "", 
  2.96, 82.3, 0.955}, {"IRL", "Europe", "Ireland", "2020-02-15", "", "", "", 
  "", "", "", "", "", "", "", "", "", "", "", "", "", "", "", "", 9.946, 
  2.014, "", "", "", "", "", "", "", "", "", "", "", "", "", "", "", "", "", 
  "", 5.56, 4.937796*^6, 69.874, 38.7, 13.928, 8.678, 67335.293, 0.2, 
  126.459, 3.28, 23., 25.7, "", 2.96, 82.3, 0.955}, 
 {"IRL", "Europe", "Ireland", "2020-02-23", "", "", "", "", "", "", "", "", 
  "", "", "", "", "", "", "", "", "", "", "", 12.93, 2.619, "", "", "", "", 
  "", "", "", "", "", "", "", "", "", "", "", "", "", "", 5.56, 4.937796*^6, 
  69.874, 38.7, 13.928, 8.678, 67335.293, 0.2, 126.459, 3.28, 23., 25.7, "", 
  2.96, 82.3, 0.955}, {"IRL", "Europe", "Ireland", "2020-02-29", 1., 1., "", 
  "", "", "", 0.203, 0.203, "", "", "", "", "", "", "", "", "", "", "", "", 
  "", "", "", "", "", "", "", "", "", "", "", "", "", "", "", "", "", "", "", 
  11.11, 4.937796*^6, 69.874, 38.7, 13.928, 8.678, 67335.293, 0.2, 126.459, 
  3.28, 23., 25.7, "", 2.96, 82.3, 0.955}, {"IRL", "Europe", "Ireland", 
  "2020-03-01", 1., 0., "", "", "", "", 0.203, 0., "", "", "", "", "", "", 
  "", "", "", "", "", 13.925, 2.82, "", "", "", "", "", "", "", "", "", "", 
  "", "", "", "", "", "", "", "", 11.11, 4.937796*^6, 69.874, 38.7, 13.928, 
  8.678, 67335.293, 0.2, 126.459, 3.28, 23., 25.7, "", 2.96, 82.3, 0.955}, 
 {"IRL", "Europe", "Ireland", "2020-03-02", 1., 0., "", "", "", "", 0.203, 
  0., "", "", "", "", "", "", "", "", "", "", "", "", "", "", "", "", "", "", 
  "", "", "", "", "", "", "", "", "", "", "", "", "", 11.11, 4.937796*^6, 
  69.874, 38.7, 13.928, 8.678, 67335.293, 0.2, 126.459, 3.28, 23., 25.7, "", 
  2.96, 82.3, 0.955}, {"IRL", "Europe", "Ireland", "2020-03-03", 2., 1., "", 
  "", "", "", 0.405, 0.203, "", "", "", "", "", "", "", "", "", "", "", "", 
  "", "", "", "", "", "", "", "", "", "", "", "", "", "", "", "", "", "", "", 
  11.11, 4.937796*^6, 69.874, 38.7, 13.928, 8.678, 67335.293, 0.2, 126.459, 
  3.28, 23., 25.7, "", 2.96, 82.3, 0.955}, {"IRL", "Europe", "Ireland", 
  "2020-03-04", 6., 4., "", "", "", "", 1.215, 0.81, "", "", "", "", "", "", 
  "", "", "", "", "", "", "", "", "", "", "", "", "", "", "", "", "", "", "", 
  "", "", "", "", "", "", 11.11, 4.937796*^6, 69.874, 38.7, 13.928, 8.678, 
  67335.293, 0.2, 126.459, 3.28, 23., 25.7, "", 2.96, 82.3, 0.955}, 
 {"IRL", "Europe", "Ireland", "2020-03-05", 6., 0., 0.857, "", "", 0., 1.215, 
  0., 0.174, "", "", 0., "", "", "", "", "", "", "", "", "", "", "", "", "", 
  "", "", "", "", "", "", "", "", "", "", "", "", "", "", 11.11, 4.937796*^6, 
  69.874, 38.7, 13.928, 8.678, 67335.293, 0.2, 126.459, 3.28, 23., 25.7, "", 
  2.96, 82.3, 0.955}, {"IRL", "Europe", "Ireland", "2020-03-06", 18., 12., 
  2.571, "", "", 0., 3.645, 2.43, 0.521, "", "", 0., "", "", "", "", "", "", 
  "", "", "", "", "", "", "", "", "", "", "", "", "", "", "", "", "", "", "", 
  "", "", 11.11, 4.937796*^6, 69.874, 38.7, 13.928, 8.678, 67335.293, 0.2, 
  126.459, 3.28, 23., 25.7, "", 2.96, 82.3, 0.955}, 
 {"IRL", "Europe", "Ireland", "2020-03-07", 18., 0., 2.429, "", "", 0., 
  3.645, 0., 0.492, "", "", 0., "", "", "", 18., 3.645, "", "", "", "", "", 
  "", "", "", "", "", "", "", "", "", "", "", "", "", "", "", "", "", 11.11, 
  4.937796*^6, 69.874, 38.7, 13.928, 8.678, 67335.293, 0.2, 126.459, 3.28, 
  23., 25.7, "", 2.96, 82.3, 0.955}, {"IRL", "Europe", "Ireland", 
  "2020-03-08", 19., 1., 2.571, "", "", 0., 3.848, 0.203, 0.521, "", "", 0., 
  "", "", "", 17., 3.443, "", "", 42.769, 8.662, "", "", "", "", "", "", "", 
  "", "", "", "", "", "", "", "", "", "", "", 11.11, 4.937796*^6, 69.874, 
  38.7, 13.928, 8.678, 67335.293, 0.2, 126.459, 3.28, 23., 25.7, "", 2.96, 
  82.3, 0.955}, {"IRL", "Europe", "Ireland", "2020-03-09", 21., 2., 2.857, 
  "", "", 0., 4.253, 0.405, 0.579, "", "", 0., "", "", "", 18., 3.645, "", 
  "", "", "", "", "", "", "", "", "", "", "", "", "", "", "", "", "", "", "", 
  "", "", 11.11, 4.937796*^6, 69.874, 38.7, 13.928, 8.678, 67335.293, 0.2, 
  126.459, 3.28, 23., 25.7, "", 2.96, 82.3, 0.955}, 
 {"IRL", "Europe", "Ireland", "2020-03-10", 34., 13., 4.571, "", "", 0., 
  6.886, 2.633, 0.926, "", "", 0., "", "", "", 26., 5.266, "", "", "", "", 
  "", "", "", "", "", "", "", "", "", "", "", "", "", "", "", "", "", "", 
  11.11, 4.937796*^6, 69.874, 38.7, 13.928, 8.678, 67335.293, 0.2, 126.459, 
  3.28, 23., 25.7, "", 2.96, 82.3, 0.955}, {"IRL", "Europe", "Ireland", 
  "2020-03-11", 43., 9., 5.286, 1., 1., 0.143, 8.708, 1.823, 1.07, 0.203, 
  0.203, 0.029, "", "", "", 32., 6.481, "", "", "", "", "", "", "", "", "", 
  "", "", "", "", "", "", "", "", "", "", "", "", "", 11.11, 4.937796*^6, 
  69.874, 38.7, 13.928, 8.678, 67335.293, 0.2, 126.459, 3.28, 23., 25.7, "", 
  2.96, 82.3, 0.955}, {"IRL", "Europe", "Ireland", "2020-03-12", 43., 0., 
  5.286, 1., 0., 0.143, 8.708, 0., 1.07, 0.203, 0., 0.029, "", "", "", 44., 
  8.911, "", "", "", "", "", "", "", "", "", "", "", "", "", "", "", "", "", 
  "", "", "", "", "", 31.48, 4.937796*^6, 69.874, 38.7, 13.928, 8.678, 
  67335.293, 0.2, 126.459, 3.28, 23., 25.7, "", 2.96, 82.3, 0.955}, 
 {"IRL", "Europe", "Ireland", "2020-03-13", 90., 47., 10.286, 1., 0., 0.143, 
  18.227, 9.518, 2.083, 0.203, 0., 0.029, "", "", "", 36., 7.291, "", "", "", 
  "", "", "", "", "", "", "", "", "", "", "", "", "", "", "", "", "", "", "", 
  42.59, 4.937796*^6, 69.874, 38.7, 13.928, 8.678, 67335.293, 0.2, 126.459, 
  3.28, 23., 25.7, "", 2.96, 82.3, 0.955}, {"IRL", "Europe", "Ireland", 
  "2020-03-14", 129., 39., 15.857, 2., 1., 0.286, 26.125, 7.898, 3.211, 
  0.405, 0.203, 0.058, "", "", "", 38., 7.696, "", "", "", "", "", "", "", 
  "", "", "", "", "", "", "", "", "", "", "", "", "", "", "", 42.59, 
  4.937796*^6, 69.874, 38.7, 13.928, 8.678, 67335.293, 0.2, 126.459, 3.28, 
  23., 25.7, "", 2.96, 82.3, 0.955}, {"IRL", "Europe", "Ireland", 
  "2020-03-15", 129., 0., 15.714, 2., 0., 0.286, 26.125, 0., 3.182, 0.405, 
  0., 0.058, 2.52, "", "", 41., 8.303, 8.952, 1.813, 106.426, 21.553, "", "", 
  "", "", "", "", "", "", "", "", "", "", "", "", "", "", "", "", 48.15, 
  4.937796*^6, 69.874, 38.7, 13.928, 8.678, 67335.293, 0.2, 126.459, 3.28, 
  23., 25.7, "", 2.96, 82.3, 0.955}, {"IRL", "Europe", "Ireland", 
  "2020-03-16", 169., 40., 21.143, 2., 0., 0.286, 34.226, 8.101, 4.282, 
  0.405, 0., 0.058, 2.61, "", "", 55., 11.139, "", "", "", "", "", "", "", 
  "", "", "", "", "", "", "", "", "", "", "", "", "", "", "", 48.15, 
  4.937796*^6, 69.874, 38.7, 13.928, 8.678, 67335.293, 0.2, 126.459, 3.28, 
  23., 25.7, "", 2.96, 82.3, 0.955}, {"IRL", "Europe", "Ireland", 
  "2020-03-17", 223., 54., 27., 2., 0., 0.286, 45.162, 10.936, 5.468, 0.405, 
  0., 0.058, 2.72, "", "", 61., 12.354, "", "", "", "", "", "", "", "", "", 
  "", "", "", "", "", "", "", "", "", "", "", "", "", 48.15, 4.937796*^6, 
  69.874, 38.7, 13.928, 8.678, 67335.293, 0.2, 126.459, 3.28, 23., 25.7, "", 
  2.96, 82.3, 0.955}, {"IRL", "Europe", "Ireland", "2020-03-18", 292., 69., 
  35.571, 2., 0., 0.143, 59.136, 13.974, 7.204, 0.405, 0., 0.029, 2.81, "", 
  "", 80., 16.202, "", "", "", "", "", 6457., 1.308, "", "", "", "", "", 
  "tests performed", "", "", "", "", "", "", "", "", "", 48.15, 4.937796*^6, 
  69.874, 38.7, 13.928, 8.678, 67335.293, 0.2, 126.459, 3.28, 23., 25.7, "", 
  2.96, 82.3, 0.955}, {"IRL", "Europe", "Ireland", "2020-03-19", 557., 265., 
  73.429, 3., 1., 0.286, 112.803, 53.668, 14.871, 0.608, 0.203, 0.058, 2.87, 
  "", "", 98., 19.847, "", "", "", "", 946., 7403., 1.499, 0.192, "", "", "", 
  "", "tests performed", "", "", "", "", "", "", "", "", "", 48.15, 
  4.937796*^6, 69.874, 38.7, 13.928, 8.678, 67335.293, 0.2, 126.459, 3.28, 
  23., 25.7, "", 2.96, 82.3, 0.955}, {"IRL", "Europe", "Ireland", 
  "2020-03-20", 683., 126., 84.714, 3., 0., 0.286, 138.321, 25.517, 17.156, 
  0.608, 0., 0.058, 2.67, "", "", 133., 26.935, "", "", "", "", 1469., 8872., 
  1.797, 0.298, "", "", "", "", "tests performed", "", "", "", "", "", "", 
  "", "", "", 48.15, 4.937796*^6, 69.874, 38.7, 13.928, 8.678, 67335.293, 
  0.2, 126.459, 3.28, 23., 25.7, "", 2.96, 82.3, 0.955}, 
 {"IRL", "Europe", "Ireland", "2020-03-21", 785., 102., 93.714, 3., 0., 
  0.143, 158.978, 20.657, 18.979, 0.608, 0., 0.029, 2.51, "", "", 151., 
  30.58, "", "", "", "", 1564., 10436., 2.113, 0.317, "", "", "", "", 
  "tests performed", "", "", "", "", "", "", "", "", "", 48.15, 4.937796*^6, 
  69.874, 38.7, 13.928, 8.678, 67335.293, 0.2, 126.459, 3.28, 23., 25.7, "", 
  2.96, 82.3, 0.955}, {"IRL", "Europe", "Ireland", "2020-03-22", 906., 121., 
  111., 4., 1., 0.286, 183.483, 24.505, 22.48, 0.81, 0.203, 0.058, 2.4, "", 
  "", 177., 35.846, 33.818, 6.849, 223.792, 45.322, 978., 11414., 2.312, 
  0.198, "", "", "", "", "tests performed", "", "", "", "", "", "", "", "", 
  "", 48.15, 4.937796*^6, 69.874, 38.7, 13.928, 8.678, 67335.293, 0.2, 
  126.459, 3.28, 23., 25.7, "", 2.96, 82.3, 0.955}, 
 {"IRL", "Europe", "Ireland", "2020-03-23", 1125., 219., 136.571, 6., 2., 
  0.571, 227.834, 44.352, 27.658, 1.215, 0.405, 0.116, 2.29, "", "", 218., 
  44.149, "", "", "", "", 2581., 13995., 2.834, 0.523, "", "", "", "", 
  "tests performed", "", "", "", "", "", "", "", "", "", 48.15, 4.937796*^6, 
  69.874, 38.7, 13.928, 8.678, 67335.293, 0.2, 126.459, 3.28, 23., 25.7, "", 
  2.96, 82.3, 0.955}, {"IRL", "Europe", "Ireland", "2020-03-24", 1329., 204., 
  158., 7., 1., 0.714, 269.148, 41.314, 31.998, 1.418, 0.203, 0.145, 2.17, 
  "", "", 239., 48.402, "", "", "", "", 1566., 15561., 3.151, 0.317, "", "", 
  "", "", "tests performed", "", "", "", "", "", "", "", "", "", 48.15, 
  4.937796*^6, 69.874, 38.7, 13.928, 8.678, 67335.293, 0.2, 126.459, 3.28, 
  23., 25.7, "", 2.96, 82.3, 0.955}, {"IRL", "Europe", "Ireland", 
  "2020-03-25", 1564., 235., 181.714, 9., 2., 1., 316.741, 47.592, 36.801, 
  1.823, 0.405, 0.203, 2.05, "", "", 290., 58.731, "", "", "", "", 1775., 
  17336., 3.511, 0.359, 1554., 0.315, 0.117, 8.6, "tests performed", "", "", 
  "", "", "", "", "", "", "", 48.15, 4.937796*^6, 69.874, 38.7, 13.928, 
  8.678, 67335.293, 0.2, 126.459, 3.28, 23., 25.7, "", 2.96, 82.3, 0.955}, 
 {"IRL", "Europe", "Ireland", "2020-03-26", 1819., 255., 180.286, 19., 10., 
  2.286, 368.383, 51.642, 36.511, 3.848, 2.025, 0.463, 1.91, "", "", 331., 
  67.034, "", "", "", "", 3376., 20712., 4.195, 0.684, 1901., 0.385, 0.095, 
  10.5, "tests performed", "", "", "", "", "", "", "", "", "", 57.41, 
  4.937796*^6, 69.874, 38.7, 13.928, 8.678, 67335.293, 0.2, 126.459, 3.28, 
  23., 25.7, "", 2.96, 82.3, 0.955}, {"IRL", "Europe", "Ireland", 
  "2020-03-27", 2121., 302., 205.429, 22., 3., 2.714, 429.544, 61.161, 
  41.603, 4.455, 0.608, 0.55, 1.86, 68., 13.771, 380., 76.957, "", "", "", 
  "", 2941., 23653., 4.79, 0.596, 2112., 0.428, 0.097, 10.3, 
  "tests performed", "", "", "", "", "", "", "", "", "", 75.93, 4.937796*^6, 
  69.874, 38.7, 13.928, 8.678, 67335.293, 0.2, 126.459, 3.28, 23., 25.7, "", 
  2.96, 82.3, 0.955}, {"IRL", "Europe", "Ireland", "2020-03-28", 2415., 294., 
  232.857, 36., 14., 4.714, 489.085, 59.541, 47.158, 7.291, 2.835, 0.955, 
  1.8, 80., 16.202, 442., 89.514, "", "", "", "", 2206., 25859., 5.237, 
  0.447, 2203., 0.446, 0.106, 9.5, "tests performed", "", "", "", "", "", "", 
  "", "", "", 85.19, 4.937796*^6, 69.874, 38.7, 13.928, 8.678, 67335.293, 
  0.2, 126.459, 3.28, 23., 25.7, "", 2.96, 82.3, 0.955}, 
 {"IRL", "Europe", "Ireland", "2020-03-29", 2615., 200., 244.143, 46., 10., 
  6., 529.589, 40.504, 49.444, 9.316, 2.025, 1.215, 1.74, 96., 19.442, 513., 
  103.893, 92.501, 18.733, 328.229, 66.473, 1616., 27475., 5.564, 0.327, 
  2294., 0.465, 0.106, 9.4, "tests performed", "", "", "", "", "", "", "", 
  "", "", 85.19, 4.937796*^6, 69.874, 38.7, 13.928, 8.678, 67335.293, 0.2, 
  126.459, 3.28, 23., 25.7, "", 2.96, 82.3, 0.955}, 
 {"IRL", "Europe", "Ireland", "2020-03-30", 2910., 295., 255., 54., 8., 
  6.857, 589.332, 59.743, 51.642, 10.936, 1.62, 1.389, 1.68, 107., 21.67, 
  571., 115.639, "", "", "", "", 1397., 28872., 5.847, 0.283, 2125., 0.43, 
  0.12, 8.3, "tests performed", "", "", "", "", "", "", "", "", "", 85.19, 
  4.937796*^6, 69.874, 38.7, 13.928, 8.678, 67335.293, 0.2, 126.459, 3.28, 
  23., 25.7, "", 2.96, 82.3, 0.955}, {"IRL", "Europe", "Ireland", 
  "2020-03-31", 3235., 325., 272.286, 71., 17., 9.143, 655.151, 65.819, 
  55.143, 14.379, 3.443, 1.852, 1.62, 120., 24.302, 596., 120.702, "", "", 
  "", "", 1928., 30800., 6.238, 0.39, 2177., 0.441, 0.125, 8., 
  "tests performed", "", "", "", "", "", "", "", "", "", 85.19, 4.937796*^6, 
  69.874, 38.7, 13.928, 8.678, 67335.293, 0.2, 126.459, 3.28, 23., 25.7, "", 
  2.96, 82.3, 0.955}, {"IRL", "Europe", "Ireland", "2020-04-01", 3447., 212., 
  269., 85., 14., 10.857, 698.085, 42.934, 54.478, 17.214, 2.835, 2.199, 
  1.56, 128., 25.922, 656., 132.853, "", "", "", "", 2009., 32809., 6.644, 
  0.407, 2210., 0.448, 0.122, 8.2, "tests performed", "", "", "", "", "", "", 
  "", "", "", 85.19, 4.937796*^6, 69.874, 38.7, 13.928, 8.678, 67335.293, 
  0.2, 126.459, 3.28, 23., 25.7, "", 2.96, 82.3, 0.955}, 
 {"IRL", "Europe", "Ireland", "2020-04-02", 3849., 402., 290., 98., 13., 
  11.286, 779.498, 81.413, 58.731, 19.847, 2.633, 2.286, 1.52, 132., 26.733, 
  655., 132.65, "", "", "", "", 1975., 34784., 7.044, 0.4, 2010., 0.407, 
  0.144, 6.9, "tests performed", "", "", "", "", "", "", "", "", "", 85.19, 
  4.937796*^6, 69.874, 38.7, 13.928, 8.678, 67335.293, 0.2, 126.459, 3.28, 
  23., 25.7, "", 2.96, 82.3, 0.955}, {"IRL", "Europe", "Ireland", 
  "2020-04-03", 4273., 424., 307.429, 120., 22., 14., 865.366, 85.868, 62.26, 
  24.302, 4.455, 2.835, 1.52, 137., 27.745, 704., 142.574, "", "", "", "", 
  1857., 36641., 7.421, 0.376, 1855., 0.376, 0.166, 6., "tests performed", 
  "", "", "", "", "", "", "", "", "", 85.19, 4.937796*^6, 69.874, 38.7, 
  13.928, 8.678, 67335.293, 0.2, 126.459, 3.28, 23., 25.7, "", 2.96, 82.3, 
  0.955}, {"IRL", "Europe", "Ireland", "2020-04-04", 4604., 331., 312.714, 
  137., 17., 14.429, 932.4, 67.034, 63.331, 27.745, 3.443, 2.922, 1.54, 140., 
  28.353, 738., 149.459, "", "", "", "", 1849., 38490., 7.795, 0.374, 1804., 
  0.365, 0.173, 5.8, "tests performed", "", "", "", "", "", "", "", "", "", 
  85.19, 4.937796*^6, 69.874, 38.7, 13.928, 8.678, 67335.293, 0.2, 126.459, 
  3.28, 23., 25.7, "", 2.96, 82.3, 0.955}, {"IRL", "Europe", "Ireland", 
  "2020-04-05", 4994., 390., 339.857, 158., 21., 16., 1011.382, 78.983, 
  68.828, 31.998, 4.253, 3.24, 1.55, 139., 28.15, 702., 142.169, 86.533, 
  17.525, 291.427, 59.02, 2831., 41321., 8.368, 0.573, 1978., 0.401, 0.172, 
  5.8, "tests performed", "", "", "", "", "", "", "", "", "", 85.19, 
  4.937796*^6, 69.874, 38.7, 13.928, 8.678, 67335.293, 0.2, 126.459, 3.28, 
  23., 25.7, "", 2.96, 82.3, 0.955}, {"IRL", "Europe", "Ireland", 
  "2020-04-06", 5364., 370., 350.571, 174., 16., 17.143, 1086.315, 74.932, 
  70.998, 35.238, 3.24, 3.472, 1.55, 144., 29.163, 829., 167.889, "", "", "", 
  "", 6117., 47438., 9.607, 1.239, 2652., 0.537, 0.132, 7.6, 
  "tests performed", "", "", "", "", "", "", "", "", "", 90.74, 4.937796*^6, 
  69.874, 38.7, 13.928, 8.678, 67335.293, 0.2, 126.459, 3.28, 23., 25.7, "", 
  2.96, 82.3, 0.955}, {"IRL", "Europe", "Ireland", "2020-04-07", 5709., 345., 
  353.429, 210., 36., 19.857, 1156.184, 69.869, 71.576, 42.529, 7.291, 4.021, 
  1.55, 143., 28.96, 828., 167.686, "", "", "", "", 1853., 49291., 9.982, 
  0.375, 2642., 0.535, 0.134, 7.5, "tests performed", "", "", "", "", "", "", 
  "", "", "", 90.74, 4.937796*^6, 69.874, 38.7, 13.928, 8.678, 67335.293, 
  0.2, 126.459, 3.28, 23., 25.7, "", 2.96, 82.3, 0.955}, 
 {"IRL", "Europe", "Ireland", "2020-04-08", 6074., 365., 375.286, 235., 25., 
  21.429, 1230.103, 73.92, 76.003, 47.592, 5.063, 4.34, 1.58, 146., 29.568, 
  837., 169.509, "", "", "", "", 3728., 53019., 10.737, 0.755, 2887., 0.585, 
  0.13, 7.7, "tests performed", "", "", "", "", "", "", "", "", "", 90.74, 
  4.937796*^6, 69.874, 38.7, 13.928, 8.678, 67335.293, 0.2, 126.459, 3.28, 
  23., 25.7, "", 2.96, 82.3, 0.955}, {"IRL", "Europe", "Ireland", 
  "2020-04-09", 6574., 500., 389.286, 263., 28., 23.571, 1331.363, 101.26, 
  78.838, 53.263, 5.671, 4.774, 1.63, 151., 30.58, 838., 169.711, "", "", "", 
  "", 5487., 58506., 11.849, 1.111, 3389., 0.686, 0.115, 8.7, 
  "tests performed", "", "", "", "", "", "", "", "", "", 90.74, 4.937796*^6, 
  69.874, 38.7, 13.928, 8.678, 67335.293, 0.2, 126.459, 3.28, 23., 25.7, "", 
  2.96, 82.3, 0.955}, {"IRL", "Europe", "Ireland", "2020-04-10", 8089., 
  1515., 545.143, 287., 24., 23.857, 1638.18, 306.817, 110.402, 58.123, 4.86, 
  4.832, 1.71, 155., 31.391, 825., 167.079, "", "", "", "", 6959., 65465., 
  13.258, 1.409, 4118., 0.834, 0.132, 7.6, "tests performed", "", "", "", "", 
  "", "", "", "", "", 90.74, 4.937796*^6, 69.874, 38.7, 13.928, 8.678, 
  67335.293, 0.2, 126.459, 3.28, 23., 25.7, "", 2.96, 82.3, 0.955}, 
 {"IRL", "Europe", "Ireland", "2020-04-11", 8928., 839., 617.714, 320., 33., 
  26.143, 1808.094, 169.914, 125.099, 64.806, 6.683, 5.294, 1.66, 155., 
  31.391, 856., 173.357, "", "", "", "", 6990., 72455., 14.674, 1.416, 4852., 
  0.983, 0.127, 7.9, "tests performed", "", "", "", "", "", "", "", "", "", 
  90.74, 4.937796*^6, 69.874, 38.7, 13.928, 8.678, 67335.293, 0.2, 126.459, 
  3.28, 23., 25.7, "", 2.96, 82.3, 0.955}, {"IRL", "Europe", "Ireland", 
  "2020-04-12", 9655., 727., 665.857, 334., 14., 25.143, 1955.326, 147.232, 
  134.849, 67.642, 2.835, 5.092, 1.59, 148., 29.973, 853., 172.749, 56.694, 
  11.482, 242.69, 49.15, 5722., 78177., 15.832, 1.159, 5265., 1.066, 0.126, 
  7.9, "tests performed", "", "", "", "", "", "", "", "", "", 90.74, 
  4.937796*^6, 69.874, 38.7, 13.928, 8.678, 67335.293, 0.2, 126.459, 3.28, 
  23., 25.7, "", 2.96, 82.3, 0.955}, {"IRL", "Europe", "Ireland", 
  "2020-04-13", 10647., 992., 754.714, 365., 31., 27.286, 2156.225, 200.899, 
  152.844, 73.92, 6.278, 5.526, 1.51, 143., 28.96, 868., 175.787, "", "", "", 
  "", 8427., 86604., 17.539, 1.707, 5595., 1.133, 0.135, 7.4, 
  "tests performed", "", "", "", "", "", "", "", "", "", 90.74, 4.937796*^6, 
  69.874, 38.7, 13.928, 8.678, 67335.293, 0.2, 126.459, 3.28, 23., 25.7, "", 
  2.96, 82.3, 0.955}, {"IRL", "Europe", "Ireland", "2020-04-14", 11479., 
  832., 824.286, 406., 41., 28., 2324.721, 168.496, 166.934, 82.223, 8.303, 
  5.671, 1.42, 149., 30.175, 868., 175.787, "", "", "", "", 4275., 90879., 
  18.405, 0.866, 5941., 1.203, 0.139, 7.2, "tests performed", "", "", "", "", 
  "", "", "", "", "", 90.74, 4.937796*^6, 69.874, 38.7, 13.928, 8.678, 
  67335.293, 0.2, 126.459, 3.28, 23., 25.7, "", 2.96, 82.3, 0.955}, 
 {"IRL", "Europe", "Ireland", "2020-04-15", 12547., 1068., 924.714, 444., 
  38., 29.857, 2541.012, 216.291, 187.273, 89.919, 7.696, 6.047, 1.32, 140., 
  28.353, 881., 178.42, "", "", "", "", 3036., 93915., 19.02, 0.615, 5842., 
  1.183, 0.158, 6.3, "tests performed", "", "", "", "", "", "", "", "", "", 
  90.74, 4.937796*^6, 69.874, 38.7, 13.928, 8.678, 67335.293, 0.2, 126.459, 
  3.28, 23., 25.7, "", 2.96, 82.3, 0.955}, {"IRL", "Europe", "Ireland", 
  "2020-04-16", 13271., 724., 956.714, 486., 42., 31.857, 2687.636, 146.624, 
  193.753, 98.424, 8.506, 6.452, 1.2, 142., 28.758, 856., 173.357, "", "", 
  "", "", 3644., 97559., 19.758, 0.738, 5579., 1.13, 0.171, 5.8, 
  "tests performed", "", "", "", "", "", "", "", "", "", 90.74, 4.937796*^6, 
  69.874, 38.7, 13.928, 8.678, 67335.293, 0.2, 126.459, 3.28, 23., 25.7, "", 
  2.96, 82.3, 0.955}, {"IRL", "Europe", "Ireland", "2020-04-17", 13980., 
  709., 841.571, 530., 44., 34.714, 2831.223, 143.586, 170.435, 107.335, 
  8.911, 7.03, 1.12, 137., 27.745, 852., 172.547, "", "", "", "", 4311., 
  101870., 20.631, 0.873, 5201., 1.053, 0.162, 6.2, "tests performed", "", 
  "", "", "", "", "", "", "", "", 90.74, 4.937796*^6, 69.874, 38.7, 13.928, 
  8.678, 67335.293, 0.2, 126.459, 3.28, 23., 25.7, "", 2.96, 82.3, 0.955}, 
 {"IRL", "Europe", "Ireland", "2020-04-18", 14758., 778., 832.857, 571., 41., 
  35.857, 2988.783, 157.56, 168.67, 115.639, 8.303, 7.262, 1.08, 134., 
  27.138, 811., 164.243, "", "", "", "", 2253., 104123., 21.087, 0.456, 
  4524., 0.916, 0.184, 5.4, "tests performed", "", "", "", "", "", "", "", 
  "", "", 90.74, 4.937796*^6, 69.874, 38.7, 13.928, 8.678, 67335.293, 0.2, 
  126.459, 3.28, 23., 25.7, "", 2.96, 82.3, 0.955}, 
 {"IRL", "Europe", "Ireland", "2020-04-19", 15251., 493., 799.429, 610., 39., 
  39.429, 3088.625, 99.842, 161.9, 123.537, 7.898, 7.985, 1.03, 133., 26.935, 
  816., 165.256, 50.726, 10.273, 183.012, 37.064, 2313., 106436., 21.555, 
  0.468, 4037., 0.818, 0.198, 5., "tests performed", "", "", "", "", "", "", 
  "", "", "", 90.74, 4.937796*^6, 69.874, 38.7, 13.928, 8.678, 67335.293, 
  0.2, 126.459, 3.28, 23., 25.7, "", 2.96, 82.3, 0.955}, 
 {"IRL", "Europe", "Ireland", "2020-04-20", 15652., 401., 715., 687., 77., 
  46., 3169.835, 81.21, 144.801, 139.131, 15.594, 9.316, 0.98, 139., 28.15, 
  820., 166.066, "", "", "", "", 1626., 108062., 21.885, 0.329, 3065., 0.621, 
  0.233, 4.3, "tests performed", "", "", "", "", "", "", "", "", "", 90.74, 
  4.937796*^6, 69.874, 38.7, 13.928, 8.678, 67335.293, 0.2, 126.459, 3.28, 
  23., 25.7, "", 2.96, 82.3, 0.955}, {"IRL", "Europe", "Ireland", 
  "2020-04-21", 16040., 388., 651.571, 730., 43., 46.286, 3248.413, 78.578, 
  131.956, 147.839, 8.708, 9.374, 0.95, 133., 26.935, 774., 156.75, "", "", 
  "", "", 3757., 111819., 22.646, 0.761, 2991., 0.606, 0.218, 4.6, 
  "tests performed", "", "", "", "", "", "", "", "", "", 90.74, 4.937796*^6, 
  69.874, 38.7, 13.928, 8.678, 67335.293, 0.2, 126.459, 3.28, 23., 25.7, "", 
  2.96, 82.3, 0.955}, {"IRL", "Europe", "Ireland", "2020-04-22", 16671., 
  631., 589.143, 769., 39., 46.429, 3376.203, 127.79, 119.313, 155.737, 
  7.898, 9.403, 0.93, 131., 26.53, 778., 157.56, "", "", "", "", 5363., 
  117182., 23.732, 1.086, 3324., 0.673, 0.177, 5.6, "tests performed", "", 
  "", "", "", "", "", "", "", "", 90.74, 4.937796*^6, 69.874, 38.7, 13.928, 
  8.678, 67335.293, 0.2, 126.459, 3.28, 23., 25.7, "", 2.96, 82.3, 0.955}, 
 {"IRL", "Europe", "Ireland", "2020-04-23", 17607., 936., 619.429, 794., 25., 
  44., 3565.761, 189.558, 125.446, 160.8, 5.063, 8.911, 0.91, 123., 24.91, 
  742., 150.269, "", "", "", "", 4871., 122053., 24.718, 0.986, 3499., 0.709, 
  0.177, 5.6, "tests performed", "", "", "", "", "", "", "", "", "", 90.74, 
  4.937796*^6, 69.874, 38.7, 13.928, 8.678, 67335.293, 0.2, 126.459, 3.28, 
  23., 25.7, "", 2.96, 82.3, 0.955}, {"IRL", "Europe", "Ireland", 
  "2020-04-24", 18184., 577., 600.571, 1014., 220., 69.143, 3682.615, 
  116.854, 121.627, 205.355, 44.554, 14.003, 0.87, 118., 23.897, 745., 
  150.877, "", "", "", "", 5580., 127633., 25.848, 1.13, 3680., 0.745, 0.163, 
  6.1, "tests performed", "", "", "", "", "", "", "", "", "", 90.74, 
  4.937796*^6, 69.874, 38.7, 13.928, 8.678, 67335.293, 0.2, 126.459, 3.28, 
  23., 25.7, "", 2.96, 82.3, 0.955}, {"IRL", "Europe", "Ireland", 
  "2020-04-25", 18561., 377., 543.286, 1063., 49., 70.286, 3758.965, 76.35, 
  110.026, 215.278, 9.923, 14.234, 0.84, 123., 24.91, 736., 149.054, "", "", 
  "", "", 5632., 133265., 26.989, 1.141, 4163., 0.843, 0.131, 7.7, 
  "tests performed", "", "", "", "", "", "", "", "", "", 90.74, 4.937796*^6, 
  69.874, 38.7, 13.928, 8.678, 67335.293, 0.2, 126.459, 3.28, 23., 25.7, "", 
  2.96, 82.3, 0.955}, {"IRL", "Europe", "Ireland", "2020-04-26", 19262., 
  701., 573., 1087., 24., 68.143, 3900.931, 141.966, 116.044, 220.139, 4.86, 
  13.8, 0.83, 120., 24.302, 758., 153.51, 31.828, 6.446, 114.383, 23.165, 
  8598., 141863., 28.73, 1.741, 5061., 1.025, 0.113, 8.8, "tests performed", 
  "", "", "", "", "", "", "", "", "", 90.74, 4.937796*^6, 69.874, 38.7, 
  13.928, 8.678, 67335.293, 0.2, 126.459, 3.28, 23., 25.7, "", 2.96, 82.3, 
  0.955}, {"IRL", "Europe", "Ireland", "2020-04-27", 19648., 386., 570.857, 
  1102., 15., 59.286, 3979.103, 78.173, 115.61, 223.176, 3.038, 12.007, 0.78, 
  117., 23.695, 771., 156.143, "", "", "", "", 5100., 146963., 29.763, 1.033, 
  5557., 1.125, 0.103, 9.7, "tests performed", "", "", "", "", "", "", "", 
  "", "", 90.74, 4.937796*^6, 69.874, 38.7, 13.928, 8.678, 67335.293, 0.2, 
  126.459, 3.28, 23., 25.7, "", 2.96, 82.3, 0.955}, 
 {"IRL", "Europe", "Ireland", "2020-04-28", 19877., 229., 548.143, 1159., 
  57., 61.286, 4025.48, 46.377, 111.01, 234.72, 11.544, 12.412, 0.74, 113., 
  22.885, 753., 152.497, "", "", "", "", 6306., 153269., 31.04, 1.277, 5921., 
  1.199, 0.093, 10.8, "tests performed", "", "", "", "", "", "", "", "", "", 
  90.74, 4.937796*^6, 69.874, 38.7, 13.928, 8.678, 67335.293, 0.2, 126.459, 
  3.28, 23., 25.7, "", 2.96, 82.3, 0.955}, {"IRL", "Europe", "Ireland", 
  "2020-04-29", 20253., 376., 511.714, 1190., 31., 60.143, 4101.628, 76.147, 
  103.632, 240.998, 6.278, 12.18, 0.7, 103., 20.86, 760., 153.915, "", "", 
  "", "", 8159., 161428., 32.692, 1.652, 6321., 1.28, 0.081, 12.4, 
  "tests performed", "", "", "", "", "", "", "", "", "", 90.74, 4.937796*^6, 
  69.874, 38.7, 13.928, 8.678, 67335.293, 0.2, 126.459, 3.28, 23., 25.7, "", 
  2.96, 82.3, 0.955}, {"IRL", "Europe", "Ireland", "2020-04-30", 20612., 
  359., 429.286, 1232., 42., 62.571, 4174.332, 72.705, 86.939, 249.504, 
  8.506, 12.672, 0.67, 106., 21.467, 736., 149.054, "", "", "", "", 8218., 
  169646., 34.357, 1.664, 6799., 1.377, 0.063, 15.8, "tests performed", "", 
  "", "", "", "", "", "", "", "", 90.74, 4.937796*^6, 69.874, 38.7, 13.928, 
  8.678, 67335.293, 0.2, 126.459, 3.28, 23., 25.7, "", 2.96, 82.3, 0.955}, 
 {"IRL", "Europe", "Ireland", "2020-05-01", 20833., 221., 378.429, 1265., 
  33., 35.857, 4219.089, 44.757, 76.639, 256.187, 6.683, 7.262, 0.66, 99., 
  20.049, 740., 149.864, "", "", "", "", 7451., 177097., 35.866, 1.509, 
  7066., 1.431, 0.054, 18.7, "tests performed", "", "", "", "", "", "", "", 
  "", "", 90.74, 4.937796*^6, 69.874, 38.7, 13.928, 8.678, 67335.293, 0.2, 
  126.459, 3.28, 23., 25.7, "", 2.96, 82.3, 0.955}, 
 {"IRL", "Europe", "Ireland", "2020-05-02", 21176., 343., 373.571, 1286., 
  21., 31.857, 4288.553, 69.464, 75.656, 260.44, 4.253, 6.452, 0.67, 99., 
  20.049, 705., 142.776, "", "", "", "", 12076., 189173., 38.311, 2.446, 
  7987., 1.618, 0.047, 21.4, "tests performed", "", "", "", "", "", "", "", 
  "", "", 90.74, 4.937796*^6, 69.874, 38.7, 13.928, 8.678, 67335.293, 0.2, 
  126.459, 3.28, 23., 25.7, "", 2.96, 82.3, 0.955}, 
 {"IRL", "Europe", "Ireland", "2020-05-03", 21506., 330., 320.571, 1303., 
  17., 30.857, 4355.384, 66.831, 64.922, 263.883, 3.443, 6.249, 0.67, 93., 
  18.834, 684., 138.523, 23.871, 4.834, 108.415, 21.956, 9799., 198972., 
  40.296, 1.984, 8158., 1.652, 0.039, 25.4, "tests performed", "", "", "", 
  "", "", "", "", "", "", 90.74, 4.937796*^6, 69.874, 38.7, 13.928, 8.678, 
  67335.293, 0.2, 126.459, 3.28, 23., 25.7, "", 2.96, 82.3, 0.955}, 
 {"IRL", "Europe", "Ireland", "2020-05-04", 21772., 266., 303.429, 1319., 
  16., 31., 4409.255, 53.87, 61.45, 267.123, 3.24, 6.278, 0.66, 91., 18.429, 
  672., 136.093, "", "", "", "", 8617., 207589., 42.041, 1.745, 8661., 1.754, 
  0.035, 28.5, "tests performed", "", "", "", "", "", "", "", "", "", 90.74, 
  4.937796*^6, 69.874, 38.7, 13.928, 8.678, 67335.293, 0.2, 126.459, 3.28, 
  23., 25.7, "", 2.96, 82.3, 0.955}, {"IRL", "Europe", "Ireland", 
  "2020-05-05", 21983., 211., 300.857, 1339., 20., 25.714, 4451.986, 42.732, 
  60.929, 271.174, 4.05, 5.208, 0.65, 90., 18.227, 680., 137.713, "", "", "", 
  "", 7512., 215101., 43.562, 1.521, 8833., 1.789, 0.034, 29.4, 
  "tests performed", "", "", "", "", "", "", "", "", "", 90.74, 4.937796*^6, 
  69.874, 38.7, 13.928, 8.678, 67335.293, 0.2, 126.459, 3.28, 23., 25.7, "", 
  2.96, 82.3, 0.955}, {"IRL", "Europe", "Ireland", "2020-05-06", 22248., 
  265., 285., 1375., 36., 26.429, 4505.654, 53.668, 57.718, 278.464, 7.291, 
  5.352, 0.62, 82., 16.607, 657., 133.055, "", "", "", "", 7815., 222916., 
  45.145, 1.583, 8784., 1.779, 0.032, 30.8, "tests performed", "", "", "", 
  "", "", "", "", "", "", 90.74, 4.937796*^6, 69.874, 38.7, 13.928, 8.678, 
  67335.293, 0.2, 126.459, 3.28, 23., 25.7, "", 2.96, 82.3, 0.955}, 
 {"IRL", "Europe", "Ireland", "2020-05-07", 22385., 137., 253.286, 1403., 
  28., 24.429, 4533.399, 27.745, 51.295, 284.135, 5.671, 4.947, 0.6, 76., 
  15.391, 614., 124.347, "", "", "", "", 5703., 228619., 46.3, 1.155, 8425., 
  1.706, 0.03, 33.3, "tests performed", "", "", "", "", "", "", "", "", "", 
  90.74, 4.937796*^6, 69.874, 38.7, 13.928, 8.678, 67335.293, 0.2, 126.459, 
  3.28, 23., 25.7, "", 2.96, 82.3, 0.955}, {"IRL", "Europe", "Ireland", 
  "2020-05-08", 22541., 156., 244., 1429., 26., 23.429, 4564.992, 31.593, 
  49.415, 289.4, 5.266, 4.745, 0.61, 72., 14.581, 585., 118.474, "", "", "", 
  "", 4973., 233592., 47.307, 1.007, 8071., 1.635, 0.03, 33.1, 
  "tests performed", "", "", "", "", "", "", "", "", "", 90.74, 4.937796*^6, 
  69.874, 38.7, 13.928, 8.678, 67335.293, 0.2, 126.459, 3.28, 23., 25.7, "", 
  2.96, 82.3, 0.955}, {"IRL", "Europe", "Ireland", "2020-05-09", 22760., 
  219., 226.286, 1446., 17., 22.857, 4609.344, 44.352, 45.827, 292.843, 
  3.443, 4.629, 0.63, 72., 14.581, 539., 109.158, "", "", "", "", 7657., 
  241249., 48.858, 1.551, 7439., 1.507, 0.03, 32.9, "tests performed", "", 
  "", "", "", "", "", "", "", "", 90.74, 4.937796*^6, 69.874, 38.7, 13.928, 
  8.678, 67335.293, 0.2, 126.459, 3.28, 23., 25.7, "", 2.96, 82.3, 0.955}, 
 {"IRL", "Europe", "Ireland", "2020-05-10", 22996., 236., 212.857, 1458., 
  12., 22.143, 4657.139, 47.795, 43.108, 295.273, 2.43, 4.484, 0.65, 72., 
  14.581, 539., 109.158, 14.919, 3.021, 98.469, 19.942, 6517., 247766., 
  50.177, 1.32, 6971., 1.412, 0.031, 32.7, "tests performed", "", "", "", "", 
  "", "", "", "", "", 90.74, 4.937796*^6, 69.874, 38.7, 13.928, 8.678, 
  67335.293, 0.2, 126.459, 3.28, 23., 25.7, "", 2.96, 82.3, 0.955}, 
 {"IRL", "Europe", "Ireland", "2020-05-11", 23135., 139., 194.714, 1467., 9., 
  21.143, 4685.289, 28.15, 39.433, 297.096, 1.823, 4.282, 0.65, 69., 13.974, 
  555., 112.398, "", "", "", "", 5374., 253140., 51.266, 1.088, 6507., 1.318, 
  0.03, 33.4, "tests performed", "", "", "", "", "", "", "", "", "", 90.74, 
  4.937796*^6, 69.874, 38.7, 13.928, 8.678, 67335.293, 0.2, 126.459, 3.28, 
  23., 25.7, "", 2.96, 82.3, 0.955}, {"IRL", "Europe", "Ireland", 
  "2020-05-12", 23242., 107., 179.857, 1488., 21., 21.286, 4706.958, 21.67, 
  36.425, 301.349, 4.253, 4.311, 0.66, 67., 13.569, 512., 103.69, "", "", "", 
  "", 6138., 259278., 52.509, 1.243, 6311., 1.278, 0.028, 35.1, 
  "tests performed", "", "", "", "", "", "", "", "", "", 90.74, 4.937796*^6, 
  69.874, 38.7, 13.928, 8.678, 67335.293, 0.2, 126.459, 3.28, 23., 25.7, "", 
  2.96, 82.3, 0.955}, {"IRL", "Europe", "Ireland", "2020-05-13", 23401., 
  159., 164.714, 1497., 9., 17.429, 4739.159, 32.201, 33.358, 303.172, 1.823, 
  3.53, 0.66, 62., 12.556, 486., 98.424, "", "", "", "", 4674., 263952., 
  53.455, 0.947, 5862., 1.187, 0.028, 35.6, "tests performed", "", "", "", 
  "", "", "", "", "", "", 90.74, 4.937796*^6, 69.874, 38.7, 13.928, 8.678, 
  67335.293, 0.2, 126.459, 3.28, 23., 25.7, "", 2.96, 82.3, 0.955}, 
 {"IRL", "Europe", "Ireland", "2020-05-14", 23827., 426., 206., 1506., 9., 
  14.714, 4825.432, 86.273, 41.719, 304.994, 1.823, 2.98, 0.67, 59., 11.949, 
  459., 92.956, "", "", "", "", 6210., 270162., 54.713, 1.258, 5935., 1.202, 
  0.035, 28.8, "tests performed", "", "", "", "", "", "", "", "", "", 90.74, 
  4.937796*^6, 69.874, 38.7, 13.928, 8.678, 67335.293, 0.2, 126.459, 3.28, 
  23., 25.7, "", 2.96, 82.3, 0.955}, {"IRL", "Europe", "Ireland", 
  "2020-05-15", 23956., 129., 202.143, 1518., 12., 12.714, 4851.557, 26.125, 
  40.938, 307.425, 2.43, 2.575, 0.62, 56., 11.341, 419., 84.856, "", "", "", 
  "", 5699., 275861., 55.867, 1.154, 6038., 1.223, 0.033, 29.9, 
  "tests performed", "", "", "", "", "", "", "", "", "", 90.74, 4.937796*^6, 
  69.874, 38.7, 13.928, 8.678, 67335.293, 0.2, 126.459, 3.28, 23., 25.7, "", 
  2.96, 82.3, 0.955}, {"IRL", "Europe", "Ireland", "2020-05-16", 24048., 92., 
  184., 1533., 15., 12.429, 4870.189, 18.632, 37.264, 310.462, 3.038, 2.517, 
  0.58, 54., 10.936, 386., 78.173, "", "", "", "", 6334., 282195., 57.15, 
  1.283, 5849., 1.185, 0.031, 31.8, "tests performed", "", "", "", "", "", 
  "", "", "", "", 90.74, 4.937796*^6, 69.874, 38.7, 13.928, 8.678, 67335.293, 
  0.2, 126.459, 3.28, 23., 25.7, "", 2.96, 82.3, 0.955}, 
 {"IRL", "Europe", "Ireland", "2020-05-17", 24112., 64., 159.429, 1543., 10., 
  12.143, 4883.15, 12.961, 32.287, 312.488, 2.025, 2.459, 0.56, 51., 10.328, 
  395., 79.995, 6.962, 1.41, 25.86, 5.237, 6457., 288652., 58.458, 1.308, 
  5841., 1.183, 0.027, 36.6, "tests performed", "", "", "", "", "", "", "", 
  "", "", 90.74, 4.937796*^6, 69.874, 38.7, 13.928, 8.678, 67335.293, 0.2, 
  126.459, 3.28, 23., 25.7, "", 2.96, 82.3, 0.955}, 
 {"IRL", "Europe", "Ireland", "2020-05-18", 24200., 88., 152.143, 1547., 4., 
  11.429, 4900.972, 17.822, 30.812, 313.298, 0.81, 2.315, 0.54, 55., 11.139, 
  386., 78.173, "", "", "", "", 3964., 292616., 59.26, 0.803, 5639., 1.142, 
  0.027, 37.1, "tests performed", "", "", "", "", "", "", "", "", "", 83.33, 
  4.937796*^6, 69.874, 38.7, 13.928, 8.678, 67335.293, 0.2, 126.459, 3.28, 
  23., 25.7, "", 2.96, 82.3, 0.955}, {"IRL", "Europe", "Ireland", 
  "2020-05-19", 24251., 51., 144.143, 1561., 14., 10.429, 4911.301, 10.328, 
  29.192, 316.133, 2.835, 2.112, 0.53, 54., 10.936, 368., 74.527, "", "", "", 
  "", 3278., 295894., 59.924, 0.664, 5231., 1.059, 0.028, 36.3, 
  "tests performed", "", "", "", "", "", "", "", "", "", 83.33, 4.937796*^6, 
  69.874, 38.7, 13.928, 8.678, 67335.293, 0.2, 126.459, 3.28, 23., 25.7, "", 
  2.96, 82.3, 0.955}, {"IRL", "Europe", "Ireland", "2020-05-20", 24315., 64., 
  130.571, 1571., 10., 10.571, 4924.262, 12.961, 26.443, 318.158, 2.025, 
  2.141, 0.52, 49., 9.923, 367., 74.325, "", "", "", "", 4764., 300658., 
  60.889, 0.965, 5244., 1.062, 0.025, 40.2, "tests performed", "", "", "", 
  "", "", "", "", "", "", 83.33, 4.937796*^6, 69.874, 38.7, 13.928, 8.678, 
  67335.293, 0.2, 126.459, 3.28, 23., 25.7, "", 2.96, 82.3, 0.955}, 
 {"IRL", "Europe", "Ireland", "2020-05-21", 24391., 76., 80.571, 1583., 12., 
  11., 4939.653, 15.391, 16.317, 320.588, 2.43, 2.228, 0.52, 52., 10.531, 
  315., 63.794, "", "", "", "", 5274., 305932., 61.957, 1.068, 5110., 1.035, 
  0.016, 63.4, "tests performed", "", "", "", "", "", "", "", "", "", 83.33, 
  4.937796*^6, 69.874, 38.7, 13.928, 8.678, 67335.293, 0.2, 126.459, 3.28, 
  23., 25.7, "", 2.96, 82.3, 0.955}, {"IRL", "Europe", "Ireland", 
  "2020-05-22", 24506., 115., 78.571, 1592., 9., 10.571, 4962.943, 23.29, 
  15.912, 322.411, 1.823, 2.141, 0.53, 49., 9.923, 316., 63.996, "", "", "", 
  "", 5373., 311305., 63.045, 1.088, 5063., 1.025, 0.016, 64.4, 
  "tests performed", "", "", "", "", "", "", "", "", "", 83.33, 4.937796*^6, 
  69.874, 38.7, 13.928, 8.678, 67335.293, 0.2, 126.459, 3.28, 23., 25.7, "", 
  2.96, 82.3, 0.955}, {"IRL", "Europe", "Ireland", "2020-05-23", 24582., 76., 
  76.286, 1604., 12., 10.143, 4978.334, 15.391, 15.449, 324.841, 2.43, 2.054, 
  0.53, 51., 10.328, 303., 61.363, "", "", "", "", 4276., 315581., 63.911, 
  0.866, 4769., 0.966, 0.016, 62.5, "tests performed", "", "", "", "", "", 
  "", "", "", "", 83.33, 4.937796*^6, 69.874, 38.7, 13.928, 8.678, 67335.293, 
  0.2, 126.459, 3.28, 23., 25.7, "", 2.96, 82.3, 0.955}, 
 {"IRL", "Europe", "Ireland", "2020-05-24", 24639., 57., 75.286, 1608., 4., 
  9.286, 4989.878, 11.544, 15.247, 325.651, 0.81, 1.881, 0.54, 49., 9.923, 
  304., 61.566, 2.984, 0.604, 34.812, 7.05, 3509., 319090., 64.622, 0.711, 
  4348., 0.881, 0.017, 57.8, "tests performed", "", "", "", "", "", "", "", 
  "", "", 83.33, 4.937796*^6, 69.874, 38.7, 13.928, 8.678, 67335.293, 0.2, 
  126.459, 3.28, 23., 25.7, "", 2.96, 82.3, 0.955}, 
 {"IRL", "Europe", "Ireland", "2020-05-25", 24698., 59., 71.143, 1606., -2., 
  8.429, 5001.827, 11.949, 14.408, 325.246, -0.405, 1.707, 0.54, 48., 9.721, 
  305., 61.768, "", "", "", "", 3529., 322619., 65.337, 0.715, 4286., 0.868, 
  0.017, 60.2, "tests performed", "", "", "", "", "", "", "", "", "", 83.33, 
  4.937796*^6, 69.874, 38.7, 13.928, 8.678, 67335.293, 0.2, 126.459, 3.28, 
  23., 25.7, "", 2.96, 82.3, 0.955}, {"IRL", "Europe", "Ireland", 
  "2020-05-26", 24735., 37., 69.143, 1615., 9., 7.714, 5009.32, 7.493, 
  14.003, 327.069, 1.823, 1.562, 0.54, 48., 9.721, 287., 58.123, "", "", "", 
  "", 3515., 326134., 66.048, 0.712, 4320., 0.875, 0.016, 62.5, 
  "tests performed", "", "", "", "", "", "", "", "", "", 83.33, 4.937796*^6, 
  69.874, 38.7, 13.928, 8.678, 67335.293, 0.2, 126.459, 3.28, 23., 25.7, "", 
  2.96, 82.3, 0.955}, {"IRL", "Europe", "Ireland", "2020-05-27", 24803., 68., 
  69.714, 1631., 16., 8.571, 5023.091, 13.771, 14.119, 330.309, 3.24, 1.736, 
  0.53, 48., 9.721, 263., 53.263, "", "", "", "", 3437., 329571., 66.745, 
  0.696, 4130., 0.836, 0.017, 59.2, "tests performed", "", "", "", "", "", 
  "", "", "", "", 83.33, 4.937796*^6, 69.874, 38.7, 13.928, 8.678, 67335.293, 
  0.2, 126.459, 3.28, 23., 25.7, "", 2.96, 82.3, 0.955}, 
 {"IRL", "Europe", "Ireland", "2020-05-28", 24841., 38., 64.286, 1639., 8., 
  8., 5030.787, 7.696, 13.019, 331.929, 1.62, 1.62, 0.52, 45., 9.113, 231., 
  46.782, "", "", "", "", 3811., 333382., 67.516, 0.772, 3921., 0.794, 0.016, 
  61., "tests performed", "", "", "", "", "", "", "", "", "", 83.33, 
  4.937796*^6, 69.874, 38.7, 13.928, 8.678, 67335.293, 0.2, 126.459, 3.28, 
```
