## Supplementary material for "Modeling the waves of Covid-19": forecasting program for later stages: world-6-7.txt (part 17 of 37)

```
  23., 25.7, "", 2.96, 82.3, 0.955}, {"IRL", "Europe", "Ireland", 
  "2020-05-29", 24876., 35., 52.857, 1645., 6., 7.571, 5037.875, 7.088, 
  10.705, 333.145, 1.215, 1.533, 0.53, 42., 8.506, 197., 39.896, "", "", "", 
  "", 4364., 337746., 68.4, 0.884, 3777., 0.765, 0.014, 71.5, 
  "tests performed", "", "", "", "", "", "", "", "", "", 83.33, 4.937796*^6, 
  69.874, 38.7, 13.928, 8.678, 67335.293, 0.2, 126.459, 3.28, 23., 25.7, "", 
  2.96, 82.3, 0.955}, {"IRL", "Europe", "Ireland", "2020-05-30", 24929., 53., 
  49.571, 1651., 6., 6.714, 5048.609, 10.734, 10.039, 334.36, 1.215, 1.36, 
  0.55, 36., 7.291, 173., 35.036, "", "", "", "", 3423., 341169., 69.093, 
  0.693, 3655., 0.74, 0.014, 73.7, "tests performed", "", "", "", "", "", "", 
  "", "", "", 83.33, 4.937796*^6, 69.874, 38.7, 13.928, 8.678, 67335.293, 
  0.2, 126.459, 3.28, 23., 25.7, "", 2.96, 82.3, 0.955}, 
 {"IRL", "Europe", "Ireland", "2020-05-31", 24990., 61., 50.143, 1652., 1., 
  6.286, 5060.962, 12.354, 10.155, 334.562, 0.203, 1.273, 0.57, 36., 7.291, 
  184., 37.264, 10.941, 2.216, 30.834, 6.244, 3474., 344643., 69.797, 0.704, 
  3650., 0.739, 0.014, 72.8, "tests performed", "", "", "", "", "", "", "", 
  "", "", 83.33, 4.937796*^6, 69.874, 38.7, 13.928, 8.678, 67335.293, 0.2, 
  126.459, 3.28, 23., 25.7, "", 2.96, 82.3, 0.955}, 
 {"IRL", "Europe", "Ireland", "2020-06-01", 25062., 72., 52., 1650., -2., 
  6.286, 5075.544, 14.581, 10.531, 334.157, -0.405, 1.273, 0.57, 37., 7.493, 
  176., 35.643, "", "", "", "", 2285., 346928., 70.26, 0.463, 3473., 0.703, 
  0.015, 66.8, "tests performed", "", "", "", "", "", "", "", "", "", 83.33, 
  4.937796*^6, 69.874, 38.7, 13.928, 8.678, 67335.293, 0.2, 126.459, 3.28, 
  23., 25.7, "", 2.96, 82.3, 0.955}, {"IRL", "Europe", "Ireland", 
  "2020-06-02", 25066., 4., 47.286, 1658., 8., 6.143, 5076.354, 0.81, 9.576, 
  335.777, 1.62, 1.244, 0.53, 36., 7.291, 194., 39.289, "", "", "", "", 
  1827., 348755., 70.63, 0.37, 3232., 0.655, 0.015, 68.4, "tests performed", 
  "", "", "", "", "", "", "", "", "", 83.33, 4.937796*^6, 69.874, 38.7, 
  13.928, 8.678, 67335.293, 0.2, 126.459, 3.28, 23., 25.7, "", 2.96, 82.3, 
  0.955}, {"IRL", "Europe", "Ireland", "2020-06-03", 25111., 45., 44., 1659., 
  1., 4., 5085.467, 9.113, 8.911, 335.98, 0.203, 0.81, 0.51, 37., 7.493, 
  166., 33.618, "", "", "", "", 2486., 351241., 71.133, 0.503, 3096., 0.627, 
  0.014, 70.4, "tests performed", "", "", "", "", "", "", "", "", "", 83.33, 
  4.937796*^6, 69.874, 38.7, 13.928, 8.678, 67335.293, 0.2, 126.459, 3.28, 
  23., 25.7, "", 2.96, 82.3, 0.955}, {"IRL", "Europe", "Ireland", 
  "2020-06-04", 25142., 31., 43., 1664., 5., 3.571, 5091.745, 6.278, 8.708, 
  336.992, 1.013, 0.723, 0.49, 36., 7.291, 154., 31.188, "", "", "", "", 
  3099., 354340., 71.761, 0.628, 2994., 0.606, 0.014, 69.6, 
  "tests performed", "", "", "", "", "", "", "", "", "", 83.33, 4.937796*^6, 
  69.874, 38.7, 13.928, 8.678, 67335.293, 0.2, 126.459, 3.28, 23., 25.7, "", 
  2.96, 82.3, 0.955}, {"IRL", "Europe", "Ireland", "2020-06-05", 25163., 21., 
  41., 1670., 6., 3.571, 5095.998, 4.253, 8.303, 338.208, 1.215, 0.723, 0.46, 
  37., 7.493, 139., 28.15, "", "", "", "", 3234., 357574., 72.416, 0.655, 
  2833., 0.574, 0.014, 69.1, "tests performed", "", "", "", "", "", "", "", 
  "", "", 72.22, 4.937796*^6, 69.874, 38.7, 13.928, 8.678, 67335.293, 0.2, 
  126.459, 3.28, 23., 25.7, "", 2.96, 82.3, 0.955}, 
 {"IRL", "Europe", "Ireland", "2020-06-06", 25183., 20., 36.286, 1678., 8., 
  3.857, 5100.049, 4.05, 7.349, 339.828, 1.62, 0.781, 0.45, 36., 7.291, 122., 
  24.707, "", "", "", "", 3106., 360680., 73.045, 0.629, 2787., 0.564, 0.013, 
  76.8, "tests performed", "", "", "", "", "", "", "", "", "", 72.22, 
  4.937796*^6, 69.874, 38.7, 13.928, 8.678, 67335.293, 0.2, 126.459, 3.28, 
  23., 25.7, "", 2.96, 82.3, 0.955}, {"IRL", "Europe", "Ireland", 
  "2020-06-07", 25201., 18., 30.143, 1679., 1., 3.857, 5103.694, 3.645, 
  6.105, 340.03, 0.203, 0.781, 0.45, 34., 6.886, 125., 25.315, 0.995, 0.201, 
  16.909, 3.424, 2828., 363508., 73.617, 0.573, 2695., 0.546, 0.011, 89.4, 
  "tests performed", "", "", "", "", "", "", "", "", "", 72.22, 4.937796*^6, 
  69.874, 38.7, 13.928, 8.678, 67335.293, 0.2, 126.459, 3.28, 23., 25.7, "", 
  2.96, 82.3, 0.955}, {"IRL", "Europe", "Ireland", "2020-06-08", 25207., 6., 
  20.714, 1683., 4., 4.714, 5104.909, 1.215, 4.195, 340.84, 0.81, 0.955, 
  0.45, 34., 6.886, 122., 24.707, "", "", "", "", 1960., 365468., 74.014, 
  0.397, 2649., 0.536, 0.008, 127.9, "tests performed", "", "", "", "", "", 
  "", "", "", "", 72.22, 4.937796*^6, 69.874, 38.7, 13.928, 8.678, 67335.293, 
  0.2, 126.459, 3.28, 23., 25.7, "", 2.96, 82.3, 0.955}, 
 {"IRL", "Europe", "Ireland", "2020-06-09", 25215., 8., 21.286, 1691., 8., 
  4.714, 5106.529, 1.62, 4.311, 342.46, 1.62, 0.955, 0.47, 35., 7.088, 110., 
  22.277, "", "", "", "", 2355., 367823., 74.491, 0.477, 2724., 0.552, 0.008, 
  128., "tests performed", "", "", "", "", "", "", "", "", "", 72.22, 
  4.937796*^6, 69.874, 38.7, 13.928, 8.678, 67335.293, 0.2, 126.459, 3.28, 
  23., 25.7, "", 2.96, 82.3, 0.955}, {"IRL", "Europe", "Ireland", 
  "2020-06-10", 25231., 16., 17.143, 1695., 4., 5.143, 5109.77, 3.24, 3.472, 
  343.271, 0.81, 1.042, 0.49, 29., 5.873, 102., 20.657, "", "", "", "", 
  2675., 370498., 75.033, 0.542, 2751., 0.557, 0.006, 160.5, 
  "tests performed", "", "", "", "", "", "", "", "", "", 72.22, 4.937796*^6, 
  69.874, 38.7, 13.928, 8.678, 67335.293, 0.2, 126.459, 3.28, 23., 25.7, "", 
  2.96, 82.3, 0.955}, {"IRL", "Europe", "Ireland", "2020-06-11", 25238., 7., 
  13.714, 1703., 8., 5.571, 5111.187, 1.418, 2.777, 344.891, 1.62, 1.128, 
  0.5, 27., 5.468, 89., 18.024, "", "", "", "", 4240., 374738., 75.892, 
  0.859, 2914., 0.59, 0.005, 212.5, "tests performed", "", "", "", "", "", 
  "", "", "", "", 72.22, 4.937796*^6, 69.874, 38.7, 13.928, 8.678, 67335.293, 
  0.2, 126.459, 3.28, 23., 25.7, "", 2.96, 82.3, 0.955}, 
 {"IRL", "Europe", "Ireland", "2020-06-12", 25250., 12., 12.429, 1705., 2., 
  5., 5113.617, 2.43, 2.517, 345.296, 0.405, 1.013, 0.55, 27., 5.468, 79., 
  15.999, "", "", "", "", 3009., 377747., 76.501, 0.609, 2882., 0.584, 0.004, 
  231.9, "tests performed", "", "", "", "", "", "", "", "", "", 72.22, 
  4.937796*^6, 69.874, 38.7, 13.928, 8.678, 67335.293, 0.2, 126.459, 3.28, 
  23., 25.7, "", 2.96, 82.3, 0.955}, {"IRL", "Europe", "Ireland", 
  "2020-06-13", 25295., 45., 16., 1705., 0., 3.857, 5122.731, 9.113, 3.24, 
  345.296, 0., 0.781, 0.6, "", "", 76., 15.391, "", "", "", "", 2712., 
  380459., 77.05, 0.549, 2826., 0.572, 0.006, 176.6, "tests performed", "", 
  "", "", "", "", "", "", "", "", 72.22, 4.937796*^6, 69.874, 38.7, 13.928, 
  8.678, 67335.293, 0.2, 126.459, 3.28, 23., 25.7, "", 2.96, 82.3, 0.955}, 
 {"IRL", "Europe", "Ireland", "2020-06-14", 25303., 8., 14.571, 1706., 1., 
  3.857, 5124.351, 1.62, 2.951, 345.498, 0.203, 0.781, 0.6, 27., 5.468, 81., 
  16.404, 2.984, 0.604, 9.946, 2.014, 2512., 382971., 77.559, 0.509, 2780., 
  0.563, 0.005, 190.8, "tests performed", "", "", "", "", "", "", "", "", "", 
  72.22, 4.937796*^6, 69.874, 38.7, 13.928, 8.678, 67335.293, 0.2, 126.459, 
  3.28, 23., 25.7, "", 2.96, 82.3, 0.955}, {"IRL", "Europe", "Ireland", 
  "2020-06-15", 25321., 18., 16.286, 1706., 0., 3.286, 5127.996, 3.645, 
  3.298, 345.498, 0., 0.665, 0.6, 24., 4.86, 78., 15.797, "", "", "", "", 
  1714., 384685., 77.906, 0.347, 2745., 0.556, 0.006, 168.5, 
  "tests performed", "", "", "", "", "", "", "", "", "", 72.22, 4.937796*^6, 
  69.874, 38.7, 13.928, 8.678, 67335.293, 0.2, 126.459, 3.28, 23., 25.7, "", 
  2.96, 82.3, 0.955}, {"IRL", "Europe", "Ireland", "2020-06-16", 25334., 13., 
  17., 1709., 3., 2.571, 5130.629, 2.633, 3.443, 346.106, 0.608, 0.521, 0.59, 
  20., 4.05, 69., 13.974, "", "", "", "", 2112., 386797., 78.334, 0.428, 
  2711., 0.549, 0.006, 159.5, "tests performed", "", "", "", "", "", "", "", 
  "", "", 72.22, 4.937796*^6, 69.874, 38.7, 13.928, 8.678, 67335.293, 0.2, 
  126.459, 3.28, 23., 25.7, "", 2.96, 82.3, 0.955}, 
 {"IRL", "Europe", "Ireland", "2020-06-17", 25341., 7., 15.714, 1710., 1., 
  2.143, 5132.047, 1.418, 3.182, 346.308, 0.203, 0.434, 0.57, 21., 4.253, 
  60., 12.151, "", "", "", "", 3420., 390217., 79.027, 0.693, 2817., 0.57, 
  0.006, 179.3, "tests performed", "", "", "", "", "", "", "", "", "", 72.22, 
  4.937796*^6, 69.874, 38.7, 13.928, 8.678, 67335.293, 0.2, 126.459, 3.28, 
  23., 25.7, "", 2.96, 82.3, 0.955}, {"IRL", "Europe", "Ireland", 
  "2020-06-18", 25355., 14., 16.714, 1714., 4., 1.571, 5134.882, 2.835, 
  3.385, 347.118, 0.81, 0.318, 0.57, 21., 4.253, 48., 9.721, "", "", "", "", 
  3359., 393576., 79.707, 0.68, 2691., 0.545, 0.006, 161., "tests performed", 
  "", "", "", "", "", "", "", "", "", 72.22, 4.937796*^6, 69.874, 38.7, 
  13.928, 8.678, 67335.293, 0.2, 126.459, 3.28, 23., 25.7, "", 2.96, 82.3, 
  0.955}, {"IRL", "Europe", "Ireland", "2020-06-19", 25368., 13., 16.857, 
  1714., 0., 1.286, 5137.515, 2.633, 3.414, 347.118, 0., 0.26, 0.56, 16., 
  3.24, 44., 8.911, "", "", "", "", 3161., 396737., 80.347, 0.64, 2713., 
  0.549, 0.006, 160.9, "tests performed", "", "", "", "", "", "", "", "", "", 
  72.22, 4.937796*^6, 69.874, 38.7, 13.928, 8.678, 67335.293, 0.2, 126.459, 
  3.28, 23., 25.7, "", 2.96, 82.3, 0.955}, {"IRL", "Europe", "Ireland", 
  "2020-06-20", 25374., 6., 11.286, 1715., 1., 1.429, 5138.73, 1.215, 2.286, 
  347.321, 0.203, 0.289, 0.55, 17., 3.443, 41., 8.303, "", "", "", "", 2724., 
  399461., 80.899, 0.552, 2715., 0.55, 0.004, 240.6, "tests performed", "", 
  "", "", "", "", "", "", "", "", 72.22, 4.937796*^6, 69.874, 38.7, 13.928, 
  8.678, 67335.293, 0.2, 126.459, 3.28, 23., 25.7, "", 2.96, 82.3, 0.955}, 
 {"IRL", "Europe", "Ireland", "2020-06-21", 25379., 5., 10.857, 1715., 0., 
  1.286, 5139.743, 1.013, 2.199, 347.321, 0., 0.26, 0.58, 16., 3.24, 41., 
  8.303, 0.995, 0.201, 5.968, 1.209, 2159., 401620., 81.336, 0.437, 2664., 
  0.54, 0.004, 245.4, "tests performed", "", "", "", "", "", "", "", "", "", 
  72.22, 4.937796*^6, 69.874, 38.7, 13.928, 8.678, 67335.293, 0.2, 126.459, 
  3.28, 23., 25.7, "", 2.96, 82.3, 0.955}, {"IRL", "Europe", "Ireland", 
  "2020-06-22", 25383., 4., 8.857, 1717., 2., 1.571, 5140.553, 0.81, 1.794, 
  347.726, 0.405, 0.318, 0.61, 16., 3.24, 43., 8.708, "", "", "", "", 1498., 
  403118., 81.639, 0.303, 2633., 0.533, 0.003, 297.3, "tests performed", "", 
  "", "", "", "", "", "", "", "", 72.22, 4.937796*^6, 69.874, 38.7, 13.928, 
  8.678, 67335.293, 0.2, 126.459, 3.28, 23., 25.7, "", 2.96, 82.3, 0.955}, 
 {"IRL", "Europe", "Ireland", "2020-06-23", 25391., 8., 8.143, 1720., 3., 
  1.571, 5142.173, 1.62, 1.649, 348.334, 0.608, 0.318, 0.66, 11., 2.228, 40., 
  8.101, "", "", "", "", 2116., 405234., 82.068, 0.429, 2634., 0.533, 0.003, 
  323.5, "tests performed", "", "", "", "", "", "", "", "", "", 72.22, 
  4.937796*^6, 69.874, 38.7, 13.928, 8.678, 67335.293, 0.2, 126.459, 3.28, 
  23., 25.7, "", 2.96, 82.3, 0.955}, {"IRL", "Europe", "Ireland", 
  "2020-06-24", 25396., 5., 7.857, 1726., 6., 2.286, 5143.185, 1.013, 1.591, 
  349.549, 1.215, 0.463, 0.71, 9., 1.823, 37., 7.493, "", "", "", "", 3252., 
  408486., 82.726, 0.659, 2610., 0.529, 0.003, 332.2, "tests performed", "", 
  "", "", "", "", "", "", "", "", 72.22, 4.937796*^6, 69.874, 38.7, 13.928, 
  8.678, 67335.293, 0.2, 126.459, 3.28, 23., 25.7, "", 2.96, 82.3, 0.955}, 
 {"IRL", "Europe", "Ireland", "2020-06-25", 25405., 9., 7.143, 1727., 1., 
  1.857, 5145.008, 1.823, 1.447, 349.751, 0.203, 0.376, 0.77, 12., 2.43, 30., 
  6.076, "", "", "", "", 2983., 411469., 83.33, 0.604, 2556., 0.518, 0.003, 
  357.8, "tests performed", "", "", "", "", "", "", "", "", "", 72.22, 
  4.937796*^6, 69.874, 38.7, 13.928, 8.678, 67335.293, 0.2, 126.459, 3.28, 
  23., 25.7, "", 2.96, 82.3, 0.955}, {"IRL", "Europe", "Ireland", 
  "2020-06-26", 25414., 9., 6.571, 1730., 3., 2.286, 5146.831, 1.823, 1.331, 
  350.359, 0.608, 0.463, 0.84, 12., 2.43, 26., 5.266, "", "", "", "", 3689., 
  415158., 84.078, 0.747, 2632., 0.533, 0.002, 400.5, "tests performed", "", 
  "", "", "", "", "", "", "", "", 38.89, 4.937796*^6, 69.874, 38.7, 13.928, 
  8.678, 67335.293, 0.2, 126.459, 3.28, 23., 25.7, "", 2.96, 82.3, 0.955}, 
 {"IRL", "Europe", "Ireland", "2020-06-27", 25437., 23., 9., 1734., 4., 
  2.714, 5151.489, 4.658, 1.823, 351.169, 0.81, 0.55, 0.91, 11., 2.228, 22., 
  4.455, "", "", "", "", 4007., 419165., 84.889, 0.811, 2815., 0.57, 0.003, 
  312.8, "tests performed", "", "", "", "", "", "", "", "", "", 38.89, 
  4.937796*^6, 69.874, 38.7, 13.928, 8.678, 67335.293, 0.2, 126.459, 3.28, 
  23., 25.7, "", 2.96, 82.3, 0.955}, {"IRL", "Europe", "Ireland", 
  "2020-06-28", 25439., 2., 8.571, 1735., 1., 2.857, 5151.894, 0.405, 1.736, 
  351.371, 0.203, 0.579, 0.94, 11., 2.228, 20., 4.05, 0.995, 0.201, 5.968, 
  1.209, 2724., 421889., 85.441, 0.552, 2896., 0.586, 0.003, 337.9, 
  "tests performed", "", "", "", "", "", "", "", "", "", 38.89, 4.937796*^6, 
  69.874, 38.7, 13.928, 8.678, 67335.293, 0.2, 126.459, 3.28, 23., 25.7, "", 
  2.96, 82.3, 0.955}, {"IRL", "Europe", "Ireland", "2020-06-29", 25462., 23., 
  11.286, 1735., 0., 2.571, 5156.552, 4.658, 2.286, 351.371, 0., 0.521, 0.99, 
  12., 2.43, 22., 4.455, "", "", "", "", 3340., 425229., 86.117, 0.676, 
  3159., 0.64, 0.004, 279.9, "tests performed", "", "", "", "", "", "", "", 
  "", "", 38.89, 4.937796*^6, 69.874, 38.7, 13.928, 8.678, 67335.293, 0.2, 
  126.459, 3.28, 23., 25.7, "", 2.96, 82.3, 0.955}, 
 {"IRL", "Europe", "Ireland", "2020-06-30", 25473., 11., 11.714, 1736., 1., 
  2.286, 5158.779, 2.228, 2.372, 351.574, 0.203, 0.463, 0.97, 13., 2.633, 
  21., 4.253, "", "", "", "", 4591., 429820., 87.047, 0.93, 3512., 0.711, 
  0.003, 299.8, "tests performed", "", "", "", "", "", "", "", "", "", 38.89, 
  4.937796*^6, 69.874, 38.7, 13.928, 8.678, 67335.293, 0.2, 126.459, 3.28, 
  23., 25.7, "", 2.96, 82.3, 0.955}, {"IRL", "Europe", "Ireland", 
  "2020-07-01", 25477., 4., 11.571, 1738., 2., 1.714, 5159.589, 0.81, 2.343, 
  351.979, 0.405, 0.347, 0.95, 12., 2.43, 21., 4.253, "", "", "", "", 4551., 
  434371., 87.969, 0.922, 3698., 0.749, 0.003, 319.6, "tests performed", "", 
  "", "", "", "", "", "", "", "", 38.89, 4.937796*^6, 69.874, 38.7, 13.928, 
  8.678, 67335.293, 0.2, 126.459, 3.28, 23., 25.7, "", 2.96, 82.3, 0.955}, 
 {"IRL", "Europe", "Ireland", "2020-07-02", 25489., 12., 12., 1738., 0., 
  1.571, 5162.02, 2.43, 2.43, 351.979, 0., 0.318, 0.95, 10., 2.025, 18., 
  3.645, "", "", "", "", 3792., 438163., 88.737, 0.768, 3813., 0.772, 0.003, 
  317.8, "tests performed", "", "", "", "", "", "", "", "", "", 38.89, 
  4.937796*^6, 69.874, 38.7, 13.928, 8.678, 67335.293, 0.2, 126.459, 3.28, 
  23., 25.7, "", 2.96, 82.3, 0.955}, {"IRL", "Europe", "Ireland", 
  "2020-07-03", 25498., 9., 12., 1740., 2., 1.429, 5163.842, 1.823, 2.43, 
  352.384, 0.405, 0.289, 0.97, 10., 2.025, 20., 4.05, "", "", "", "", 8049., 
  446212., 90.367, 1.63, 4436., 0.898, 0.003, 369.7, "tests performed", "", 
  "", "", "", "", "", "", "", "", 38.89, 4.937796*^6, 69.874, 38.7, 13.928, 
  8.678, 67335.293, 0.2, 126.459, 3.28, 23., 25.7, "", 2.96, 82.3, 0.955}, 
 {"IRL", "Europe", "Ireland", "2020-07-04", 25509., 11., 10.286, 1741., 1., 
  1., 5166.07, 2.228, 2.083, 352.586, 0.203, 0.203, 1., 11., 2.228, 22., 
  4.455, "", "", "", "", 8312., 454524., 92.05, 1.683, 5051., 1.023, 0.002, 
  491.1, "tests performed", "", "", "", "", "", "", "", "", "", 38.89, 
  4.937796*^6, 69.874, 38.7, 13.928, 8.678, 67335.293, 0.2, 126.459, 3.28, 
  23., 25.7, "", 2.96, 82.3, 0.955}, {"IRL", "Europe", "Ireland", 
  "2020-07-05", 25527., 18., 12.571, 1741., 0., 0.857, 5169.715, 3.645, 
  2.546, 352.586, 0., 0.174, 1.05, 10., 2.025, 20., 4.05, 1.989, 0.403, 
  8.952, 1.813, 7000., 461524., 93.468, 1.418, 5662., 1.147, 0.002, 450.4, 
  "tests performed", "", "", "", "", "", "", "", "", "", 38.89, 4.937796*^6, 
  69.874, 38.7, 13.928, 8.678, 67335.293, 0.2, 126.459, 3.28, 23., 25.7, "", 
  2.96, 82.3, 0.955}, {"IRL", "Europe", "Ireland", "2020-07-06", 25531., 4., 
  9.857, 1741., 0., 0.857, 5170.525, 0.81, 1.996, 352.586, 0., 0.174, 1.06, 
  10., 2.025, 19., 3.848, "", "", "", "", 6529., 468053., 94.79, 1.322, 
  6118., 1.239, 0.002, 620.7, "tests performed", "", "", "", "", "", "", "", 
  "", "", 38.89, 4.937796*^6, 69.874, 38.7, 13.928, 8.678, 67335.293, 0.2, 
  126.459, 3.28, 23., 25.7, "", 2.96, 82.3, 0.955}, 
 {"IRL", "Europe", "Ireland", "2020-07-07", 25538., 7., 9.286, 1742., 1., 
  0.857, 5171.943, 1.418, 1.881, 352.789, 0.203, 0.174, 1.09, 9., 1.823, 20., 
  4.05, "", "", "", "", 6161., 474214., 96.038, 1.248, 6342., 1.284, 0.001, 
  683., "tests performed", "", "", "", "", "", "", "", "", "", 38.89, 
  4.937796*^6, 69.874, 38.7, 13.928, 8.678, 67335.293, 0.2, 126.459, 3.28, 
  23., 25.7, "", 2.96, 82.3, 0.955}, {"IRL", "Europe", "Ireland", 
  "2020-07-08", 25542., 4., 9.286, 1738., -4., 0., 5172.753, 0.81, 1.881, 
  351.979, -0.81, 0., 1.17, 9., 1.823, 12., 2.43, "", "", "", "", 4361., 
  478575., 96.921, 0.883, 6315., 1.279, 0.001, 680.1, "tests performed", "", 
  "", "", "", "", "", "", "", "", 38.89, 4.937796*^6, 69.874, 38.7, 13.928, 
  8.678, 67335.293, 0.2, 126.459, 3.28, 23., 25.7, "", 2.96, 82.3, 0.955}, 
 {"IRL", "Europe", "Ireland", "2020-07-09", 25565., 23., 10.857, 1743., 5., 
  0.714, 5177.411, 4.658, 2.199, 352.991, 1.013, 0.145, 1.27, 9., 1.823, 13., 
  2.633, "", "", "", "", 3945., 482520., 97.72, 0.799, 6337., 1.283, 0.002, 
  583.7, "tests performed", "", "", "", "", "", "", "", "", "", 38.89, 
  4.937796*^6, 69.874, 38.7, 13.928, 8.678, 67335.293, 0.2, 126.459, 3.28, 
  23., 25.7, "", 2.96, 82.3, 0.955}, {"IRL", "Europe", "Ireland", 
  "2020-07-10", 25589., 24., 13., 1744., 1., 0.571, 5182.272, 4.86, 2.633, 
  353.194, 0.203, 0.116, 1.3, 9., 1.823, 11., 2.228, "", "", "", "", 9330., 
  491850., 99.609, 1.89, 6520., 1.32, 0.002, 501.5, "tests performed", "", 
  "", "", "", "", "", "", "", "", 38.89, 4.937796*^6, 69.874, 38.7, 13.928, 
  8.678, 67335.293, 0.2, 126.459, 3.28, 23., 25.7, "", 2.96, 82.3, 0.955}, 
 {"IRL", "Europe", "Ireland", "2020-07-11", 25611., 22., 14.571, 1746., 2., 
  0.714, 5186.727, 4.455, 2.951, 353.599, 0.405, 0.145, 1.3, 10., 2.025, 13., 
  2.633, "", "", "", "", 8929., 500779., 101.418, 1.808, 6608., 1.338, 0.002, 
  453.5, "tests performed", "", "", "", "", "", "", "", "", "", 38.89, 
  4.937796*^6, 69.874, 38.7, 13.928, 8.678, 67335.293, 0.2, 126.459, 3.28, 
  23., 25.7, "", 2.96, 82.3, 0.955}, {"IRL", "Europe", "Ireland", 
  "2020-07-12", 25628., 17., 14.429, 1746., 0., 0.714, 5190.17, 3.443, 2.922, 
  353.599, 0., 0.145, 1.3, 11., 2.228, 12., 2.43, 0.995, 0.201, 5.968, 1.209, 
  8717., 509496., 103.183, 1.765, 6853., 1.388, 0.002, 474.9, 
  "tests performed", "", "", "", "", "", "", "", "", "", 38.89, 4.937796*^6, 
  69.874, 38.7, 13.928, 8.678, 67335.293, 0.2, 126.459, 3.28, 23., 25.7, "", 
  2.96, 82.3, 0.955}, {"IRL", "Europe", "Ireland", "2020-07-13", 25638., 10., 
  15.286, 1746., 0., 0.714, 5192.195, 2.025, 3.096, 353.599, 0., 0.145, 1.29, 
  10., 2.025, 11., 2.228, "", "", "", "", 7664., 517160., 104.735, 1.552, 
  7015., 1.421, 0.002, 458.9, "tests performed", "", "", "", "", "", "", "", 
  "", "", 38.89, 4.937796*^6, 69.874, 38.7, 13.928, 8.678, 67335.293, 0.2, 
  126.459, 3.28, 23., 25.7, "", 2.96, 82.3, 0.955}, 
 {"IRL", "Europe", "Ireland", "2020-07-14", 25670., 32., 18.857, 1746., 0., 
  0.571, 5198.676, 6.481, 3.819, 353.599, 0., 0.116, 1.29, 10., 2.025, 13., 
  2.633, "", "", "", "", 6400., 523560., 106.031, 1.296, 7049., 1.428, 0.003, 
  373.8, "tests performed", "", "", "", "", "", "", "", "", "", 38.89, 
  4.937796*^6, 69.874, 38.7, 13.928, 8.678, 67335.293, 0.2, 126.459, 3.28, 
  23., 25.7, "", 2.96, 82.3, 0.955}, {"IRL", "Europe", "Ireland", 
  "2020-07-15", 25683., 13., 20.143, 1748., 2., 1.429, 5201.308, 2.633, 
  4.079, 354.004, 0.405, 0.289, 1.26, 8., 1.62, 12., 2.43, "", "", "", "", 
  4387., 527947., 106.92, 0.888, 7053., 1.428, 0.003, 350.1, 
  "tests performed", "", "", "", "", "", "", "", "", "", 38.89, 4.937796*^6, 
  69.874, 38.7, 13.928, 8.678, 67335.293, 0.2, 126.459, 3.28, 23., 25.7, "", 
  2.96, 82.3, 0.955}, {"IRL", "Europe", "Ireland", "2020-07-16", 25698., 15., 
  19., 1749., 1., 0.857, 5204.346, 3.038, 3.848, 354.207, 0.203, 0.174, 1.21, 
  8., 1.62, 12., 2.43, "", "", "", "", 4316., 532263., 107.794, 0.874, 7106., 
  1.439, 0.003, 374., "tests performed", "", "", "", "", "", "", "", "", "", 
  38.89, 4.937796*^6, 69.874, 38.7, 13.928, 8.678, 67335.293, 0.2, 126.459, 
  3.28, 23., 25.7, "", 2.96, 82.3, 0.955}, {"IRL", "Europe", "Ireland", 
  "2020-07-17", 25730., 32., 20.143, 1752., 3., 1.143, 5210.827, 6.481, 
  4.079, 354.814, 0.608, 0.231, 1.21, 8., 1.62, 12., 2.43, "", "", "", "", 
  9512., 541775., 109.72, 1.926, 7132., 1.444, 0.003, 354.1, 
  "tests performed", "", "", "", "", "", "", "", "", "", 38.89, 4.937796*^6, 
  69.874, 38.7, 13.928, 8.678, 67335.293, 0.2, 126.459, 3.28, 23., 25.7, "", 
  2.96, 82.3, 0.955}, {"IRL", "Europe", "Ireland", "2020-07-18", 25750., 20., 
  19.857, 1753., 1., 1., 5214.877, 4.05, 4.021, 355.017, 0.203, 0.203, 1.17, 
  8., 1.62, 10., 2.025, "", "", "", "", 9243., 551018., 111.592, 1.872, 
  7177., 1.453, 0.003, 361.4, "tests performed", "", "", "", "", "", "", "", 
  "", "", 38.89, 4.937796*^6, 69.874, 38.7, 13.928, 8.678, 67335.293, 0.2, 
  126.459, 3.28, 23., 25.7, "", 2.96, 82.3, 0.955}, 
 {"IRL", "Europe", "Ireland", "2020-07-19", 25760., 10., 18.857, 1753., 0., 
  1., 5216.902, 2.025, 3.819, 355.017, 0., 0.203, 1.15, 9., 1.823, 10., 
  2.025, 0.995, 0.201, 6.962, 1.41, 8630., 559648., 113.34, 1.748, 7165., 
  1.451, 0.003, 380., "tests performed", "", "", "", "", "", "", "", "", "", 
  38.89, 4.937796*^6, 69.874, 38.7, 13.928, 8.678, 67335.293, 0.2, 126.459, 
  3.28, 23., 25.7, "", 2.96, 82.3, 0.955}, {"IRL", "Europe", "Ireland", 
  "2020-07-20", 25766., 6., 18.286, 1753., 0., 1., 5218.118, 1.215, 3.703, 
  355.017, 0., 0.203, 1.16, 8., 1.62, 12., 2.43, "", "", "", "", 8415., 
  568063., 115.044, 1.704, 7272., 1.473, 0.003, 397.7, "tests performed", "", 
  "", "", "", "", "", "", "", "", 38.89, 4.937796*^6, 69.874, 38.7, 13.928, 
  8.678, 67335.293, 0.2, 126.459, 3.28, 23., 25.7, "", 2.96, 82.3, 0.955}, 
 {"IRL", "Europe", "Ireland", "2020-07-21", 25802., 36., 18.857, 1753., 0., 
  1., 5225.408, 7.291, 3.819, 355.017, 0., 0.203, 1.19, 7., 1.418, 13., 
  2.633, "", "", "", "", 6674., 574737., 116.395, 1.352, 7311., 1.481, 0.003, 
  387.7, "tests performed", "", "", "", "", "", "", "", "", "", 38.89, 
  4.937796*^6, 69.874, 38.7, 13.928, 8.678, 67335.293, 0.2, 126.459, 3.28, 
  23., 25.7, "", 2.96, 82.3, 0.955}, {"IRL", "Europe", "Ireland", 
  "2020-07-22", 25819., 17., 19.429, 1754., 1., 0.857, 5228.851, 3.443, 
  3.935, 355.219, 0.203, 0.174, 1.18, 6., 1.215, 14., 2.835, "", "", "", "", 
  4619., 579356., 117.331, 0.935, 7344., 1.487, 0.003, 378., 
  "tests performed", "", "", "", "", "", "", "", "", "", 38.89, 4.937796*^6, 
  69.874, 38.7, 13.928, 8.678, 67335.293, 0.2, 126.459, 3.28, 23., 25.7, "", 
  2.96, 82.3, 0.955}, {"IRL", "Europe", "Ireland", "2020-07-23", 25826., 7., 
  18.286, 1763., 9., 2., 5230.269, 1.418, 3.703, 357.042, 1.823, 0.405, 1.15, 
  6., 1.215, 13., 2.633, "", "", "", "", 4067., 583423., 118.155, 0.824, 
  7309., 1.48, 0.003, 399.7, "tests performed", "", "", "", "", "", "", "", 
  "", "", 38.89, 4.937796*^6, 69.874, 38.7, 13.928, 8.678, 67335.293, 0.2, 
  126.459, 3.28, 23., 25.7, "", 2.96, 82.3, 0.955}, 
 {"IRL", "Europe", "Ireland", "2020-07-24", 25845., 19., 16.429, 1763., 0., 
  1.571, 5234.117, 3.848, 3.327, 357.042, 0., 0.318, 1.19, 5., 1.013, 11., 
  2.228, "", "", "", "", 8980., 592403., 119.973, 1.819, 7233., 1.465, 0.002, 
  440.3, "tests performed", "", "", "", "", "", "", "", "", "", 38.89, 
  4.937796*^6, 69.874, 38.7, 13.928, 8.678, 67335.293, 0.2, 126.459, 3.28, 
  23., 25.7, "", 2.96, 82.3, 0.955}, {"IRL", "Europe", "Ireland", 
  "2020-07-25", 25869., 24., 17., 1764., 1., 1.571, 5238.977, 4.86, 3.443, 
  357.244, 0.203, 0.318, 1.24, 5., 1.013, 10., 2.025, "", "", "", "", 8888., 
  601291., 121.773, 1.8, 7182., 1.454, 0.002, 422.5, "tests performed", "", 
  "", "", "", "", "", "", "", "", 38.89, 4.937796*^6, 69.874, 38.7, 13.928, 
  8.678, 67335.293, 0.2, 126.459, 3.28, 23., 25.7, "", 2.96, 82.3, 0.955}, 
 {"IRL", "Europe", "Ireland", "2020-07-26", 25881., 12., 17.286, 1764., 0., 
  1.571, 5241.407, 2.43, 3.501, 357.244, 0., 0.318, 1.31, 5., 1.013, 11., 
  2.228, 0.995, 0.201, 5.968, 1.209, 8016., 609307., 123.397, 1.623, 7094., 
  1.437, 0.002, 410.4, "tests performed", "", "", "", "", "", "", "", "", "", 
  38.89, 4.937796*^6, 69.874, 38.7, 13.928, 8.678, 67335.293, 0.2, 126.459, 
  3.28, 23., 25.7, "", 2.96, 82.3, 0.955}, {"IRL", "Europe", "Ireland", 
  "2020-07-27", 25892., 11., 18., 1764., 0., 1.571, 5243.635, 2.228, 3.645, 
  357.244, 0., 0.318, 1.4, 6., 1.215, 11., 2.228, "", "", "", "", 5804., 
  615111., 124.572, 1.175, 6721., 1.361, 0.003, 373.4, "tests performed", "", 
  "", "", "", "", "", "", "", "", 38.89, 4.937796*^6, 69.874, 38.7, 13.928, 
  8.678, 67335.293, 0.2, 126.459, 3.28, 23., 25.7, "", 2.96, 82.3, 0.955}, 
 {"IRL", "Europe", "Ireland", "2020-07-28", 25929., 37., 18.143, 1764., 0., 
  1.571, 5251.128, 7.493, 3.674, 357.244, 0., 0.318, 1.51, 6., 1.215, 10., 
  2.025, "", "", "", "", 4965., 620076., 125.577, 1.006, 6477., 1.312, 0.003, 
  357., "tests performed", "", "", "", "", "", "", "", "", "", 38.89, 
  4.937796*^6, 69.874, 38.7, 13.928, 8.678, 67335.293, 0.2, 126.459, 3.28, 
  23., 25.7, "", 2.96, 82.3, 0.955}, {"IRL", "Europe", "Ireland", 
  "2020-07-29", 25942., 13., 17.571, 1764., 0., 1.429, 5253.761, 2.633, 
  3.559, 357.244, 0., 0.289, 1.6, 4., 0.81, 10., 2.025, "", "", "", "", 
  4740., 624816., 126.537, 0.96, 6494., 1.315, 0.003, 369.6, 
  "tests performed", "", "", "", "", "", "", "", "", "", 38.89, 4.937796*^6, 
  69.874, 38.7, 13.928, 8.678, 67335.293, 0.2, 126.459, 3.28, 23., 25.7, "", 
  2.96, 82.3, 0.955}, {"IRL", "Europe", "Ireland", "2020-07-30", 26027., 85., 
  28.714, 1763., -1., 0., 5270.975, 17.214, 5.815, 357.042, -0.203, 0., 1.7, 
  4., 0.81, 6., 1.215, "", "", "", "", 4383., 629199., 127.425, 0.888, 6539., 
  1.324, 0.004, 227.7, "tests performed", "", "", "", "", "", "", "", "", "", 
  38.89, 4.937796*^6, 69.874, 38.7, 13.928, 8.678, 67335.293, 0.2, 126.459, 
  3.28, 23., 25.7, "", 2.96, 82.3, 0.955}, {"IRL", "Europe", "Ireland", 
  "2020-07-31", 26065., 38., 31.429, 1763., 0., 0., 5278.671, 7.696, 6.365, 
  357.042, 0., 0., 1.65, 4., 0.81, 6., 1.215, "", "", "", "", 3856., 633055., 
  128.206, 0.781, 5807., 1.176, 0.005, 184.8, "tests performed", "", "", "", 
  "", "", "", "", "", "", 38.89, 4.937796*^6, 69.874, 38.7, 13.928, 8.678, 
  67335.293, 0.2, 126.459, 3.28, 23., 25.7, "", 2.96, 82.3, 0.955}, 
 {"IRL", "Europe", "Ireland", "2020-08-01", 26109., 44., 34.286, 1763., 0., 
  -0.143, 5287.582, 8.911, 6.944, 357.042, 0., -0.029, 1.62, 4., 0.81, 8., 
  1.62, "", "", "", "", 3306., 636361., 128.876, 0.67, 5010., 1.015, 0.007, 
  146.1, "tests performed", "", "", "", "", "", "", "", "", "", 38.89, 
  4.937796*^6, 69.874, 38.7, 13.928, 8.678, 67335.293, 0.2, 126.459, 3.28, 
  23., 25.7, "", 2.96, 82.3, 0.955}, {"IRL", "Europe", "Ireland", 
  "2020-08-02", 26162., 53., 40.143, 1763., 0., -0.143, 5298.315, 10.734, 
  8.13, 357.042, 0., -0.029, 1.63, 4., 0.81, 10., 2.025, "", "", 11.936, 
  2.417, 3131., 639492., 129.51, 0.634, 4312., 0.873, 0.009, 107.4, 
  "tests performed", "", "", "", "", "", "", "", "", "", 38.89, 4.937796*^6, 
  69.874, 38.7, 13.928, 8.678, 67335.293, 0.2, 126.459, 3.28, 23., 25.7, "", 
  2.96, 82.3, 0.955}, {"IRL", "Europe", "Ireland", "2020-08-03", 26208., 46., 
  45.143, 1763., 0., -0.143, 5307.631, 9.316, 9.142, 357.042, 0., -0.029, 
  1.61, 5., 1.013, 10., 2.025, "", "", "", "", 3041., 642533., 130.125, 
  0.616, 3917., 0.793, 0.012, 86.8, "tests performed", "", "", "", "", "", 
  "", "", "", "", 38.89, 4.937796*^6, 69.874, 38.7, 13.928, 8.678, 67335.293, 
  0.2, 126.459, 3.28, 23., 25.7, "", 2.96, 82.3, 0.955}, 
 {"IRL", "Europe", "Ireland", "2020-08-04", 26253., 45., 46.286, 1763., 0., 
  -0.143, 5316.745, 9.113, 9.374, 357.042, 0., -0.029, 1.59, 5., 1.013, 14., 
  2.835, "", "", "", "", 1991., 644524., 130.529, 0.403, 3493., 0.707, 0.013, 
  75.5, "tests performed", "", "", "", "", "", "", "", "", "", 38.89, 
  4.937796*^6, 69.874, 38.7, 13.928, 8.678, 67335.293, 0.2, 126.459, 3.28, 
  23., 25.7, "", 2.96, 82.3, 0.955}, {"IRL", "Europe", "Ireland", 
  "2020-08-05", 26303., 50., 51.571, 1763., 0., -0.143, 5326.871, 10.126, 
  10.444, 357.042, 0., -0.029, 1.6, 6., 1.215, 17., 3.443, "", "", "", "", 
  3761., 648285., 131.29, 0.762, 3353., 0.679, 0.015, 65., "tests performed", 
  "", "", "", "", "", "", "", "", "", 38.89, 4.937796*^6, 69.874, 38.7, 
  13.928, 8.678, 67335.293, 0.2, 126.459, 3.28, 23., 25.7, "", 2.96, 82.3, 
  0.955}, {"IRL", "Europe", "Ireland", "2020-08-06", 26372., 69., 49.286, 
  1768., 5., 0.714, 5340.844, 13.974, 9.981, 358.054, 1.013, 0.145, 1.61, 5., 
  1.013, 10., 2.025, "", "", "", "", 4833., 653118., 132.269, 0.979, 3417., 
  0.692, 0.014, 69.3, "tests performed", "", "", "", "", "", "", "", "", "", 
  38.89, 4.937796*^6, 69.874, 38.7, 13.928, 8.678, 67335.293, 0.2, 126.459, 
  3.28, 23., 25.7, "", 2.96, 82.3, 0.955}, {"IRL", "Europe", "Ireland", 
  "2020-08-07", 26470., 98., 57.857, 1772., 4., 1.286, 5360.691, 19.847, 
  11.717, 358.865, 0.81, 0.26, 1.63, 5., 1.013, 11., 2.228, "", "", "", "", 
  4980., 658098., 133.278, 1.009, 3578., 0.725, 0.016, 61.8, 
  "tests performed", "", "", "", "", "", "", "", "", "", 38.89, 4.937796*^6, 
  69.874, 38.7, 13.928, 8.678, 67335.293, 0.2, 126.459, 3.28, 23., 25.7, "", 
  2.96, 82.3, 0.955}, {"IRL", "Europe", "Ireland", "2020-08-08", 26644., 
  174., 76.429, 1772., 0., 1.286, 5395.93, 35.238, 15.478, 358.865, 0., 0.26, 
  1.6, 6., 1.215, 12., 2.43, "", "", "", "", 4880., 662978., 134.266, 0.988, 
  3802., 0.77, 0.02, 49.7, "tests performed", "", "", "", "", "", "", "", "", 
  "", 64.35, 4.937796*^6, 69.874, 38.7, 13.928, 8.678, 67335.293, 0.2, 
  126.459, 3.28, 23., 25.7, "", 2.96, 82.3, 0.955}, 
 {"IRL", "Europe", "Ireland", "2020-08-09", 26712., 68., 78.571, 1772., 0., 
  1.286, 5409.701, 13.771, 15.912, 358.865, 0., 0.26, 1.5, 6., 1.215, 13., 
  2.633, 2.984, 0.604, 12.93, 2.619, 4107., 667085., 135.098, 0.832, 3942., 
  0.798, 0.02, 50.2, "tests performed", "", "", "", "", "", "", "", "", "", 
  64.35, 4.937796*^6, 69.874, 38.7, 13.928, 8.678, 67335.293, 0.2, 126.459, 
  3.28, 23., 25.7, "", 2.96, 82.3, 0.955}, {"IRL", "Europe", "Ireland", 
  "2020-08-10", 26768., 56., 80., 1772., 0., 1.286, 5421.042, 11.341, 16.202, 
  358.865, 0., 0.26, 1.41, 7., 1.418, 12., 2.43, "", "", "", "", 3874., 
  670959., 135.882, 0.785, 4061., 0.822, 0.02, 50.8, "tests performed", "", 
  "", "", "", "", "", "", "", "", 64.35, 4.937796*^6, 69.874, 38.7, 13.928, 
  8.678, 67335.293, 0.2, 126.459, 3.28, 23., 25.7, "", 2.96, 82.3, 0.955}, 
 {"IRL", "Europe", "Ireland", "2020-08-11", 26801., 33., 78.286, 1773., 1., 
  1.429, 5427.725, 6.683, 15.854, 359.067, 0.203, 0.289, 1.33, 5., 1.013, 
  14., 2.835, "", "", "", "", 4026., 674985., 136.698, 0.815, 4352., 0.881, 
  0.018, 55.6, "tests performed", "", "", "", "", "", "", "", "", "", 64.35, 
  4.937796*^6, 69.874, 38.7, 13.928, 8.678, 67335.293, 0.2, 126.459, 3.28, 
  23., 25.7, "", 2.96, 82.3, 0.955}, {"IRL", "Europe", "Ireland", 
  "2020-08-12", 26838., 37., 76.429, 1774., 1., 1.571, 5435.218, 7.493, 
  15.478, 359.27, 0.203, 0.318, 1.32, 6., 1.215, 13., 2.633, "", "", "", "", 
  5843., 680828., 137.881, 1.183, 4649., 0.942, 0.016, 60.8, 
  "tests performed", "", "", "", "", "", "", "", "", "", 64.35, 4.937796*^6, 
  69.874, 38.7, 13.928, 8.678, 67335.293, 0.2, 126.459, 3.28, 23., 25.7, "", 
  2.96, 82.3, 0.955}, {"IRL", "Europe", "Ireland", "2020-08-13", 26929., 91., 
  79.571, 1774., 0., 0.857, 5453.648, 18.429, 16.115, 359.27, 0., 0.174, 
  1.34, 6., 1.215, 12., 2.43, "", "", "", "", 7072., 687900., 139.313, 1.432, 
  4969., 1.006, 0.016, 62.4, "tests performed", "", "", "", "", "", "", "", 
  "", "", 64.35, 4.937796*^6, 69.874, 38.7, 13.928, 8.678, 67335.293, 0.2, 
  126.459, 3.28, 23., 25.7, "", 2.96, 82.3, 0.955}, 
 {"IRL", "Europe", "Ireland", "2020-08-14", 26995., 66., 75., 1774., 0., 
  0.286, 5467.014, 13.366, 15.189, 359.27, 0., 0.058, 1.36, 8., 1.62, 11., 
  2.228, "", "", "", "", 11337., 699237., 141.609, 2.296, 5877., 1.19, 0.013, 
  78.4, "tests performed", "", "", "", "", "", "", "", "", "", 64.35, 
  4.937796*^6, 69.874, 38.7, 13.928, 8.678, 67335.293, 0.2, 126.459, 3.28, 
  23., 25.7, "", 2.96, 82.3, 0.955}, {"IRL", "Europe", "Ireland", 
  "2020-08-15", 27191., 196., 78.143, 1774., 0., 0.286, 5506.708, 39.694, 
  15.825, 359.27, 0., 0.058, 1.39, 8., 1.62, 15., 3.038, "", "", "", "", 
  10653., 709890., 143.767, 2.157, 6702., 1.357, 0.012, 85.8, 
  "tests performed", "", "", "", "", "", "", "", "", "", 64.35, 4.937796*^6, 
  69.874, 38.7, 13.928, 8.678, 67335.293, 0.2, 126.459, 3.28, 23., 25.7, "", 
  2.96, 82.3, 0.955}, {"IRL", "Europe", "Ireland", "2020-08-16", 27257., 66., 
  77.857, 1774., 0., 0.286, 5520.074, 13.366, 15.768, 359.27, 0., 0.058, 
  1.36, 8., 1.62, 16., 3.24, 1.989, 0.403, 15.914, 3.223, 10352., 720242., 
  145.863, 2.096, 7594., 1.538, 0.01, 97.5, "tests performed", "", "", "", 
  "", "", "", "", "", "", 64.35, 4.937796*^6, 69.874, 38.7, 13.928, 8.678, 
  67335.293, 0.2, 126.459, 3.28, 23., 25.7, "", 2.96, 82.3, 0.955}, 
 {"IRL", "Europe", "Ireland", "2020-08-17", 27313., 56., 77.857, 1774., 0., 
  0.286, 5531.415, 11.341, 15.768, 359.27, 0., 0.058, 1.34, 8., 1.62, 21., 
  4.253, "", "", "", "", 5533., 725775., 146.984, 1.121, 7831., 1.586, 0.01, 
  100.6, "tests performed", "", "", "", "", "", "", "", "", "", 64.35, 
  4.937796*^6, 69.874, 38.7, 13.928, 8.678, 67335.293, 0.2, 126.459, 3.28, 
  23., 25.7, "", 2.96, 82.3, 0.955}, {"IRL", "Europe", "Ireland", 
  "2020-08-18", 27499., 186., 99.714, 1775., 1., 0.286, 5569.084, 37.669, 
  20.194, 359.472, 0.203, 0.058, 1.33, 7., 1.418, 22., 4.455, "", "", "", "", 
  4339., 730114., 147.862, 0.879, 7876., 1.595, 0.013, 79., 
  "tests performed", "", "", "", "", "", "", "", "", "", 67.13, 4.937796*^6, 
  69.874, 38.7, 13.928, 8.678, 67335.293, 0.2, 126.459, 3.28, 23., 25.7, "", 
  2.96, 82.3, 0.955}, {"IRL", "Europe", "Ireland", "2020-08-19", 27547., 48., 
  101.286, 1775., 0., 0.143, 5578.805, 9.721, 20.512, 359.472, 0., 0.029, 
  1.28, 6., 1.215, 17., 3.443, "", "", "", "", 6192., 736306., 149.116, 
  1.254, 7925., 1.605, 0.013, 78.2, "tests performed", "", "", "", "", "", 
  "", "", "", "", 67.13, 4.937796*^6, 69.874, 38.7, 13.928, 8.678, 67335.293, 
  0.2, 126.459, 3.28, 23., 25.7, "", 2.96, 82.3, 0.955}, 
 {"IRL", "Europe", "Ireland", "2020-08-20", 27676., 129., 106.714, 1776., 1., 
  0.286, 5604.93, 26.125, 21.612, 359.675, 0.203, 0.058, 1.25, 6., 1.215, 
  16., 3.24, "", "", "", "", 11416., 747722., 151.428, 2.312, 8546., 1.731, 
  0.012, 80.1, "tests performed", "", "", "", "", "", "", "", "", "", 67.13, 
  4.937796*^6, 69.874, 38.7, 13.928, 8.678, 67335.293, 0.2, 126.459, 3.28, 
  23., 25.7, "", 2.96, 82.3, 0.955}, {"IRL", "Europe", "Ireland", 
  "2020-08-21", 27755., 79., 108.571, 1776., 0., 0.286, 5620.929, 15.999, 
  21.988, 359.675, 0., 0.058, 1.22, 6., 1.215, 18., 3.645, "", "", "", "", 
  13080., 760802., 154.077, 2.649, 8795., 1.781, 0.012, 81., 
  "tests performed", "", "", "", "", "", "", "", "", "", 67.13, 4.937796*^6, 
  69.874, 38.7, 13.928, 8.678, 67335.293, 0.2, 126.459, 3.28, 23., 25.7, "", 
  2.96, 82.3, 0.955}, {"IRL", "Europe", "Ireland", "2020-08-22", 27908., 
  153., 102.429, 1777., 1., 0.429, 5651.914, 30.985, 20.744, 359.877, 0.203, 
  0.087, 1.21, 6., 1.215, 20., 4.05, "", "", "", "", 6758., 767560., 155.446, 
  1.369, 8239., 1.669, 0.012, 80.4, "tests performed", "", "", "", "", "", 
  "", "", "", "", 67.13, 4.937796*^6, 69.874, 38.7, 13.928, 8.678, 67335.293, 
  0.2, 126.459, 3.28, 23., 25.7, "", 2.96, 82.3, 0.955}, 
 {"IRL", "Europe", "Ireland", "2020-08-23", 27969., 61., 101.714, 1777., 0., 
  0.429, 5664.268, 12.354, 20.599, 359.877, 0., 0.087, 1.2, 6., 1.215, 21., 
  4.253, 2.984, 0.604, 25.86, 5.237, 5438., 772998., 156.547, 1.101, 7537., 
  1.526, 0.013, 74.1, "tests performed", "", "", "", "", "", "", "", "", "", 
  67.13, 4.937796*^6, 69.874, 38.7, 13.928, 8.678, 67335.293, 0.2, 126.459, 
  3.28, 23., 25.7, "", 2.96, 82.3, 0.955}, {"IRL", "Europe", "Ireland", 
  "2020-08-24", 28116., 147., 114.714, 1777., 0., 0.429, 5694.038, 29.77, 
  23.232, 359.877, 0., 0.087, 1.21, 5., 1.013, 27., 5.468, "", "", "", "", 
  4838., 777836., 157.527, 0.98, 7437., 1.506, 0.015, 64.8, 
  "tests performed", "", "", "", "", "", "", "", "", "", 67.13, 4.937796*^6, 
  69.874, 38.7, 13.928, 8.678, 67335.293, 0.2, 126.459, 3.28, 23., 25.7, "", 
  2.96, 82.3, 0.955}, {"IRL", "Europe", "Ireland", "2020-08-25", 28201., 85., 
  100.286, 1777., 0., 0.286, 5711.253, 17.214, 20.31, 359.877, 0., 0.058, 
  1.18, 4., 0.81, 26., 5.266, "", "", "", "", 5015., 782851., 158.543, 1.016, 
  7534., 1.526, 0.013, 75.1, "tests performed", "", "", "", "", "", "", "", 
  "", "", 67.13, 4.937796*^6, 69.874, 38.7, 13.928, 8.678, 67335.293, 0.2, 
  126.459, 3.28, 23., 25.7, "", 2.96, 82.3, 0.955}, 
 {"IRL", "Europe", "Ireland", "2020-08-26", 28363., 162., 116.571, 1777., 0., 
  0.286, 5744.061, 32.808, 23.608, 359.877, 0., 0.058, 1.18, 4., 0.81, 26., 
  5.266, "", "", "", "", 7648., 790499., 160.091, 1.549, 7742., 1.568, 0.015, 
  66.4, "tests performed", "", "", "", "", "", "", "", "", "", 67.13, 
  4.937796*^6, 69.874, 38.7, 13.928, 8.678, 67335.293, 0.2, 126.459, 3.28, 
  23., 25.7, "", 2.96, 82.3, 0.955}, {"IRL", "Europe", "Ireland", 
  "2020-08-27", 28453., 90., 111., 1777., 0., 0.143, 5762.287, 18.227, 22.48, 
  359.877, 0., 0.029, 1.14, 5., 1.013, 29., 5.873, "", "", "", "", 12274., 
  802773., 162.577, 2.486, 7864., 1.593, 0.014, 70.8, "tests performed", "", 
  "", "", "", "", "", "", "", "", 67.13, 4.937796*^6, 69.874, 38.7, 13.928, 
  8.678, 67335.293, 0.2, 126.459, 3.28, 23., 25.7, "", 2.96, 82.3, 0.955}, 
 {"IRL", "Europe", "Ireland", "2020-08-28", 28578., 125., 117.571, 1777., 0., 
  0.143, 5787.602, 25.315, 23.811, 359.877, 0., 0.029, 1.13, 5., 1.013, 32., 
  6.481, "", "", "", "", 12303., 815076., 165.069, 2.492, 7753., 1.57, 0.015, 
  65.9, "tests performed", "", "", "", "", "", "", "", "", "", 67.13, 
  4.937796*^6, 69.874, 38.7, 13.928, 8.678, 67335.293, 0.2, 126.459, 3.28, 
  23., 25.7, "", 2.96, 82.3, 0.955}, {"IRL", "Europe", "Ireland", 
  "2020-08-29", 28720., 142., 116., 1777., 0., 0., 5816.36, 28.758, 23.492, 
  359.877, 0., 0., 1.1, 5., 1.013, 30., 6.076, "", "", "", "", 9940., 
  825016., 167.082, 2.013, 8208., 1.662, 0.014, 70.8, "tests performed", "", 
  "", "", "", "", "", "", "", "", 67.13, 4.937796*^6, 69.874, 38.7, 13.928, 
  8.678, 67335.293, 0.2, 126.459, 3.28, 23., 25.7, "", 2.96, 82.3, 0.955}, 
 {"IRL", "Europe", "Ireland", "2020-08-30", 28760., 40., 113., 1777., 0., 0., 
  5824.461, 8.101, 22.885, 359.877, 0., 0., 1.1, 5., 1.013, 33., 6.683, 
  1.989, 0.403, 18.898, 3.827, 5659., 830675., 168.228, 1.146, 8240., 1.669, 
  0.014, 72.9, "tests performed", "", "", "", "", "", "", "", "", "", 67.13, 
  4.937796*^6, 69.874, 38.7, 13.928, 8.678, 67335.293, 0.2, 126.459, 3.28, 
  23., 25.7, "", 2.96, 82.3, 0.955}, {"IRL", "Europe", "Ireland", 
  "2020-08-31", 28811., 51., 99.286, 1777., 0., 0., 5834.789, 10.328, 20.107, 
  359.877, 0., 0., 1.13, 6., 1.215, 35., 7.088, "", "", "", "", 9340., 
  840015., 170.119, 1.892, 8883., 1.799, 0.011, 89.5, "tests performed", "", 
  "", "", "", "", "", "", "", "", 67.13, 4.937796*^6, 69.874, 38.7, 13.928, 
  8.678, 67335.293, 0.2, 126.459, 3.28, 23., 25.7, "", 2.96, 82.3, 0.955}, 
 {"IRL", "Europe", "Ireland", "2020-09-01", 29025., 214., 117.714, 1777., 0., 
  0., 5878.129, 43.339, 23.839, 359.877, 0., 0., 1.17, 6., 1.215, 36., 7.291, 
  "", "", "", "", 4892., 844907., 171.11, 0.991, 8865., 1.795, 0.013, 75.3, 
  "tests performed", "", "", "", "", "", "", "", "", "", 67.13, 4.937796*^6, 
  69.874, 38.7, 13.928, 8.678, 67335.293, 0.2, 126.459, 3.28, 23., 25.7, "", 
  2.96, 82.3, 0.955}, {"IRL", "Europe", "Ireland", "2020-09-02", 29114., 89., 
  107.286, 1777., 0., 0., 5896.153, 18.024, 21.727, 359.877, 0., 0., 1.18, 
  6., 1.215, 40., 8.101, "", "", "", "", 7301., 852208., 172.589, 1.479, 
  8816., 1.785, 0.012, 82.2, "tests performed", "", "", "", "", "", "", "", 
  "", "", 67.13, 4.937796*^6, 69.874, 38.7, 13.928, 8.678, 67335.293, 0.2, 
  126.459, 3.28, 23., 25.7, "", 2.96, 82.3, 0.955}, 
 {"IRL", "Europe", "Ireland", "2020-09-03", 29206., 92., 107.571, 1777., 0., 
  0., 5914.785, 18.632, 21.785, 359.877, 0., 0., 1.19, 7., 1.418, 40., 8.101, 
  "", "", "", "", 12501., 864709., 175.12, 2.532, 8848., 1.792, 0.012, 82.3, 
  "tests performed", "", "", "", "", "", "", "", "", "", 67.13, 4.937796*^6, 
  69.874, 38.7, 13.928, 8.678, 67335.293, 0.2, 126.459, 3.28, 23., 25.7, "", 
  2.96, 82.3, 0.955}, {"IRL", "Europe", "Ireland", "2020-09-04", 29303., 97., 
  103.571, 1777., 0., 0., 5934.429, 19.644, 20.975, 359.877, 0., 0., 1.22, 
  7., 1.418, 44., 8.911, "", "", "", "", 14064., 878773., 177.969, 2.848, 
  9100., 1.843, 0.011, 87.9, "tests performed", "", "", "", "", "", "", "", 
  "", "", 67.13, 4.937796*^6, 69.874, 38.7, 13.928, 8.678, 67335.293, 0.2, 
  126.459, 3.28, 23., 25.7, "", 2.96, 82.3, 0.955}, 
 {"IRL", "Europe", "Ireland", "2020-09-05", 29534., 231., 116.286, 1777., 0., 
  0., 5981.211, 46.782, 23.55, 359.877, 0., 0., 1.27, 7., 1.418, 48., 9.721, 
  "", "", "", "", 11322., 890095., 180.262, 2.293, 9297., 1.883, 0.013, 79.9, 
  "tests performed", "", "", "", "", "", "", "", "", "", 67.13, 4.937796*^6, 
  69.874, 38.7, 13.928, 8.678, 67335.293, 0.2, 126.459, 3.28, 23., 25.7, "", 
  2.96, 82.3, 0.955}, {"IRL", "Europe", "Ireland", "2020-09-06", 29672., 
  138., 130.286, 1777., 0., 0., 6009.159, 27.948, 26.385, 359.877, 0., 0., 
  1.29, 6., 1.215, 49., 9.923, 1.989, 0.403, 28.844, 5.842, 10343., 900438., 
  182.356, 2.095, 9966., 2.018, 0.013, 76.5, "tests performed", "", "", "", 
  "", "", "", "", "", "", 67.13, 4.937796*^6, 69.874, 38.7, 13.928, 8.678, 
  67335.293, 0.2, 126.459, 3.28, 23., 25.7, "", 2.96, 82.3, 0.955}, 
 {"IRL", "Europe", "Ireland", "2020-09-07", 29774., 102., 137.571, 1777., 0., 
  0., 6029.816, 20.657, 27.861, 359.877, 0., 0., 1.31, 6., 1.215, 49., 9.923, 
  "", "", "", "", 6253., 906691., 183.623, 1.266, 9525., 1.929, 0.014, 69.2, 
  "tests performed", "", "", "", "", "", "", "", "", "", 67.13, 4.937796*^6, 
  69.874, 38.7, 13.928, 8.678, 67335.293, 0.2, 126.459, 3.28, 23., 25.7, "", 
  2.96, 82.3, 0.955}, {"IRL", "Europe", "Ireland", "2020-09-08", 30080., 
  306., 150.714, 1778., 1., 0.143, 6091.787, 61.971, 30.523, 360.08, 0.203, 
  0.029, 1.33, 6., 1.215, 49., 9.923, "", "", "", "", 6678., 913369., 
  184.975, 1.352, 9780., 1.981, 0.015, 64.9, "tests performed", "", "", "", 
  "", "", "", "", "", "", 67.13, 4.937796*^6, 69.874, 38.7, 13.928, 8.678, 
  67335.293, 0.2, 126.459, 3.28, 23., 25.7, "", 2.96, 82.3, 0.955}, 
 {"IRL", "Europe", "Ireland", "2020-09-09", 30164., 84., 150., 1781., 3., 
  0.571, 6108.798, 17.012, 30.378, 360.687, 0.608, 0.116, 1.31, 6., 1.215, 
  50., 10.126, "", "", "", "", 10749., 924118., 187.152, 2.177, 10273., 2.08, 
  0.015, 68.5, "tests performed", "", "", "", "", "", "", "", "", "", 67.13, 
  4.937796*^6, 69.874, 38.7, 13.928, 8.678, 67335.293, 0.2, 126.459, 3.28, 
  23., 25.7, "", 2.96, 82.3, 0.955}, {"IRL", "Europe", "Ireland", 
  "2020-09-10", 30360., 196., 164.857, 1781., 0., 0.571, 6148.492, 39.694, 
  33.387, 360.687, 0., 0.116, 1.32, 7., 1.418, 49., 9.923, "", "", "", "", 
  12363., 936481., 189.656, 2.504, 10253., 2.076, 0.016, 62.2, 
  "tests performed", "", "", "", "", "", "", "", "", "", 67.13, 4.937796*^6, 
  69.874, 38.7, 13.928, 8.678, 67335.293, 0.2, 126.459, 3.28, 23., 25.7, "", 
  2.96, 82.3, 0.955}, {"IRL", "Europe", "Ireland", "2020-09-11", 30571., 
  211., 181.143, 1781., 0., 0.571, 6191.224, 42.732, 36.685, 360.687, 0., 
  0.116, 1.32, 7., 1.418, 53., 10.734, "", "", "", "", 13073., 949554., 
  192.303, 2.648, 10112., 2.048, 0.018, 55.8, "tests performed", "", "", "", 
  "", "", "", "", "", "", 67.13, 4.937796*^6, 69.874, 38.7, 13.928, 8.678, 
  67335.293, 0.2, 126.459, 3.28, 23., 25.7, "", 2.96, 82.3, 0.955}, 
 {"IRL", "Europe", "Ireland", "2020-09-12", 30730., 159., 170.857, 1783., 2., 
  0.857, 6223.424, 32.201, 34.602, 361.092, 0.405, 0.174, 1.31, 9., 1.823, 
  52., 10.531, "", "", "", "", 12230., 961784., 194.78, 2.477, 10241., 2.074, 
  0.017, 59.9, "tests performed", "", "", "", "", "", "", "", "", "", 67.13, 
  4.937796*^6, 69.874, 38.7, 13.928, 8.678, 67335.293, 0.2, 126.459, 3.28, 
  23., 25.7, "", 2.96, 82.3, 0.955}, {"IRL", "Europe", "Ireland", 
  "2020-09-13", 30985., 255., 187.571, 1784., 1., 1., 6275.067, 51.642, 
  37.987, 361.295, 0.203, 0.203, 1.34, 10., 2.025, 54., 10.936, 4.973, 1.007, 
  33.818, 6.849, 9815., 971599., 196.768, 1.988, 10166., 2.059, 0.018, 54.2, 
  "tests performed", "", "", "", "", "", "", "", "", "", 67.13, 4.937796*^6, 
  69.874, 38.7, 13.928, 8.678, 67335.293, 0.2, 126.459, 3.28, 23., 25.7, "", 
  2.96, 82.3, 0.955}, {"IRL", "Europe", "Ireland", "2020-09-14", 31192., 
  207., 202.571, 1784., 0., 1., 6316.988, 41.922, 41.025, 361.295, 0., 0.203, 
  1.36, 11., 2.228, 60., 12.151, "", "", "", "", 9888., 981487., 198.77, 
  2.003, 10685., 2.164, 0.019, 52.7, "tests performed", "", "", "", "", "", 
  "", "", "", "", 67.13, 4.937796*^6, 69.874, 38.7, 13.928, 8.678, 67335.293, 
  0.2, 126.459, 3.28, 23., 25.7, "", 2.96, 82.3, 0.955}, 
 {"IRL", "Europe", "Ireland", "2020-09-15", 31549., 357., 209.857, 1787., 3., 
  1.286, 6389.288, 72.299, 42.5, 361.902, 0.608, 0.26, 1.35, 13., 2.633, 68., 
  13.771, "", "", "", "", 8120., 989607., 200.415, 1.644, 10891., 2.206, 
  0.019, 51.9, "tests performed", "", "", "", "", "", "", "", "", "", 67.13, 
  4.937796*^6, 69.874, 38.7, 13.928, 8.678, 67335.293, 0.2, 126.459, 3.28, 
  23., 25.7, "", 2.96, 82.3, 0.955}, {"IRL", "Europe", "Ireland", 
  "2020-09-16", 31799., 250., 233.571, 1788., 1., 1., 6439.918, 50.63, 
  47.303, 362.105, 0.203, 0.203, 1.33, 14., 2.835, 65., 13.164, "", "", "", 
  "", 12241., 1.001848*^6, 202.894, 2.479, 11104., 2.249, 0.021, 47.5, 
  "tests performed", "", "", "", "", "", "", "", "", "", 67.13, 4.937796*^6, 
  69.874, 38.7, 13.928, 8.678, 67335.293, 0.2, 126.459, 3.28, 23., 25.7, "", 
  2.96, 82.3, 0.955}, {"IRL", "Europe", "Ireland", "2020-09-17", 32023., 
  224., 237.571, 1789., 1., 1.143, 6485.282, 45.364, 48.113, 362.307, 0.203, 
  0.231, 1.3, 14., 2.835, 76., 15.391, "", "", "", "", 14663., 1.016511*^6, 
  205.863, 2.97, 11433., 2.315, 0.021, 48.1, "tests performed", "", "", "", 
  "", "", "", "", "", "", 67.13, 4.937796*^6, 69.874, 38.7, 13.928, 8.678, 
  67335.293, 0.2, 126.459, 3.28, 23., 25.7, "", 2.96, 82.3, 0.955}, 
 {"IRL", "Europe", "Ireland", "2020-09-18", 32271., 248., 242.857, 1792., 3., 
  1.571, 6535.507, 50.225, 49.183, 362.915, 0.608, 0.318, 1.28, 15., 3.038, 
  80., 16.202, "", "", "", "", 14506., 1.031017*^6, 208.801, 2.938, 11638., 
  2.357, 0.021, 47.9, "tests performed", "", "", "", "", "", "", "", "", "", 
  60.65, 4.937796*^6, 69.874, 38.7, 13.928, 8.678, 67335.293, 0.2, 126.459, 
  3.28, 23., 25.7, "", 2.96, 82.3, 0.955}, {"IRL", "Europe", "Ireland", 
  "2020-09-19", 32538., 267., 258.286, 1792., 0., 1.286, 6589.58, 54.073, 
  52.308, 362.915, 0., 0.26, 1.27, 16., 3.24, 74., 14.986, "", "", "", "", 
  14380., 1.045397*^6, 211.713, 2.912, 11945., 2.419, 0.022, 46.2, 
  "tests performed", "", "", "", "", "", "", "", "", "", 60.65, 4.937796*^6, 
  69.874, 38.7, 13.928, 8.678, 67335.293, 0.2, 126.459, 3.28, 23., 25.7, "", 
  2.96, 82.3, 0.955}, {"IRL", "Europe", "Ireland", "2020-09-20", 32933., 
  395., 278.286, 1792., 0., 1.143, 6669.575, 79.995, 56.358, 362.915, 0., 
  0.231, 1.28, 16., 3.24, 82., 16.607, 9.946, 2.014, 37.796, 7.654, 12138., 
  1.057535*^6, 214.171, 2.458, 12277., 2.486, 0.023, 44.1, "tests performed", 
  "", "", "", "", "", "", "", "", "", 60.65, 4.937796*^6, 69.874, 38.7, 
  13.928, 8.678, 67335.293, 0.2, 126.459, 3.28, 23., 25.7, "", 2.96, 82.3, 
  0.955}, {"IRL", "Europe", "Ireland", "2020-09-21", 33121., 188., 275.571, 
  1792., 0., 1.143, 6707.649, 38.074, 55.809, 362.915, 0., 0.231, 1.25, 17., 
  3.443, 90., 18.227, "", "", "", "", 10031., 1.067566*^6, 216.203, 2.031, 
  12297., 2.49, 0.022, 44.6, "tests performed", "", "", "", "", "", "", "", 
  "", "", 52.31, 4.937796*^6, 69.874, 38.7, 13.928, 8.678, 67335.293, 0.2, 
  126.459, 3.28, 23., 25.7, "", 2.96, 82.3, 0.955}, 
 {"IRL", "Europe", "Ireland", "2020-09-22", 33444., 323., 270.714, 1792., 0., 
  0.714, 6773.062, 65.414, 54.825, 362.915, 0., 0.145, 1.24, 16., 3.24, 94., 
  19.037, "", "", "", "", 12583., 1.080149*^6, 218.751, 2.548, 12935., 2.62, 
  0.021, 47.8, "tests performed", "", "", "", "", "", "", "", "", "", 52.31, 
  4.937796*^6, 69.874, 38.7, 13.928, 8.678, 67335.293, 0.2, 126.459, 3.28, 
  23., 25.7, "", 2.96, 82.3, 0.955}, {"IRL", "Europe", "Ireland", 
  "2020-09-23", 33675., 231., 268., 1794., 2., 0.857, 6819.844, 46.782, 
  54.275, 363.32, 0.405, 0.174, 1.24, 17., 3.443, 90., 18.227, "", "", "", 
  "", 12671., 1.09282*^6, 221.317, 2.566, 12996., 2.632, 0.021, 48.5, 
  "tests performed", "", "", "", "", "", "", "", "", "", 52.31, 4.937796*^6, 
  69.874, 38.7, 13.928, 8.678, 67335.293, 0.2, 126.459, 3.28, 23., 25.7, "", 
  2.96, 82.3, 0.955}, {"IRL", "Europe", "Ireland", "2020-09-24", 33994., 
  319., 281.571, 1797., 3., 1.143, 6884.448, 64.604, 57.024, 363.928, 0.608, 
  0.231, 1.24, 16., 3.24, 94., 19.037, "", "", "", "", 14356., 1.107176*^6, 
  224.225, 2.907, 12952., 2.623, 0.022, 46., "tests performed", "", "", "", 
  "", "", "", "", "", "", 52.31, 4.937796*^6, 69.874, 38.7, 13.928, 8.678, 
  67335.293, 0.2, 126.459, 3.28, 23., 25.7, "", 2.96, 82.3, 0.955}, 
 {"IRL", "Europe", "Ireland", "2020-09-25", 34315., 321., 292., 1797., 0., 
  0.714, 6949.457, 65.009, 59.136, 363.928, 0., 0.145, 1.25, 17., 3.443, 
  100., 20.252, "", "", "", "", 14538., 1.121714*^6, 227.169, 2.944, 12957., 
  2.624, 0.023, 44.4, "tests performed", "", "", "", "", "", "", "", "", "", 
  52.31, 4.937796*^6, 69.874, 38.7, 13.928, 8.678, 67335.293, 0.2, 126.459, 
  3.28, 23., 25.7, "", 2.96, 82.3, 0.955}, {"IRL", "Europe", "Ireland", 
  "2020-09-26", 34560., 245., 288.857, 1802., 5., 1.429, 6999.074, 49.617, 
  58.499, 364.94, 1.013, 0.289, 1.25, 18., 3.645, 102., 20.657, "", "", "", 
  "", 11808., 1.133522*^6, 229.56, 2.391, 12589., 2.55, 0.023, 43.6, 
  "tests performed", "", "", "", "", "", "", "", "", "", 52.31, 4.937796*^6, 
  69.874, 38.7, 13.928, 8.678, 67335.293, 0.2, 126.459, 3.28, 23., 25.7, "", 
  2.96, 82.3, 0.955}, {"IRL", "Europe", "Ireland", "2020-09-27", 34990., 
  430., 293.857, 1802., 0., 1.429, 7086.157, 87.083, 59.512, 364.94, 0., 
  0.289, 1.28, 17., 3.443, 108., 21.872, 5.968, 1.209, 53.71, 10.877, 11878., 
  1.1454*^6, 231.966, 2.406, 12552., 2.542, 0.023, 42.7, "tests performed", 
  "", "", "", "", "", "", "", "", "", 52.31, 4.937796*^6, 69.874, 38.7, 
  13.928, 8.678, 67335.293, 0.2, 126.459, 3.28, 23., 25.7, "", 2.96, 82.3, 
  0.955}, {"IRL", "Europe", "Ireland", "2020-09-28", 35377., 387., 322.286, 
  1802., 0., 1.429, 7164.533, 78.375, 65.269, 364.94, 0., 0.289, 1.3, 17., 
  3.443, 111., 22.48, "", "", "", "", 9866., 1.155266*^6, 233.964, 1.998, 
  12529., 2.537, 0.026, 38.9, "tests performed", "", "", "", "", "", "", "", 
  "", "", 52.31, 4.937796*^6, 69.874, 38.7, 13.928, 8.678, 67335.293, 0.2, 
  126.459, 3.28, 23., 25.7, "", 2.96, 82.3, 0.955}, 
 {"IRL", "Europe", "Ireland", "2020-09-29", 35740., 363., 328., 1803., 1., 
  1.571, 7238.047, 73.515, 66.426, 365.143, 0.203, 0.318, 1.3, 18., 3.645, 
  117., 23.695, "", "", "", "", 12673., 1.167939*^6, 236.53, 2.567, 12541., 
  2.54, 0.026, 38.2, "tests performed", "", "", "", "", "", "", "", "", "", 
  52.31, 4.937796*^6, 69.874, 38.7, 13.928, 8.678, 67335.293, 0.2, 126.459, 
  3.28, 23., 25.7, "", 2.96, 82.3, 0.955}, {"IRL", "Europe", "Ireland", 
  "2020-09-30", 36155., 415., 354.286, 1804., 1., 1.429, 7322.093, 84.046, 
  71.75, 365.345, 0.203, 0.289, 1.32, 22., 4.455, 122., 24.707, "", "", "", 
  "", 13247., 1.181186*^6, 239.213, 2.683, 12624., 2.557, 0.028, 35.6, 
  "tests performed", "", "", "", "", "", "", "", "", "", 52.31, 4.937796*^6, 
  69.874, 38.7, 13.928, 8.678, 67335.293, 0.2, 126.459, 3.28, 23., 25.7, "", 
  2.96, 82.3, 0.955}, {"IRL", "Europe", "Ireland", "2020-10-01", 36597., 
  442., 371.857, 1806., 2., 1.286, 7411.606, 89.514, 75.308, 365.75, 0.405, 
  0.26, 1.32, 20., 4.05, 122., 24.707, "", "", "", "", 14524., 1.19571*^6, 
  242.155, 2.941, 12648., 2.561, 0.029, 34., "tests performed", "", "", "", 
  "", "", "", "", "", "", 52.31, 4.937796*^6, 69.874, 38.7, 13.928, 8.678, 
  67335.293, 0.2, 126.459, 3.28, 23., 25.7, "", 2.96, 82.3, 0.955}, 
 {"IRL", "Europe", "Ireland", "2020-10-02", 37063., 466., 392.571, 1801., 
  -5., 0.571, 7505.98, 94.374, 79.503, 364.738, -1.013, 0.116, 1.33, 21., 
  4.253, 117., 23.695, "", "", "", "", 12673., 1.208383*^6, 244.721, 2.567, 
  12381., 2.507, 0.032, 31.5, "tests performed", "", "", "", "", "", "", "", 
  "", "", 52.31, 4.937796*^6, 69.874, 38.7, 13.928, 8.678, 67335.293, 0.2, 
  126.459, 3.28, 23., 25.7, "", 2.96, 82.3, 0.955}, 
 {"IRL", "Europe", "Ireland", "2020-10-03", 37668., 605., 444., 1810., 9., 
  1.143, 7628.505, 122.524, 89.919, 366.56, 1.823, 0.231, 1.32, 20., 4.05, 
  120., 24.302, "", "", "", "", 13621., 1.222004*^6, 247.48, 2.759, 12640., 
  2.56, 0.035, 28.5, "tests performed", "", "", "", "", "", "", "", "", "", 
  52.31, 4.937796*^6, 69.874, 38.7, 13.928, 8.678, 67335.293, 0.2, 126.459, 
  3.28, 23., 25.7, "", 2.96, 82.3, 0.955}, {"IRL", "Europe", "Ireland", 
  "2020-10-04", 38032., 364., 434.571, 1810., 0., 1.143, 7702.222, 73.717, 
  88.009, 366.56, 0., 0.231, 1.31, 21., 4.253, 134., 27.138, 16.909, 3.424, 
  80.565, 16.316, 11295., 1.233299*^6, 249.767, 2.287, 12557., 2.543, 0.035, 
  28.9, "tests performed", "", "", "", "", "", "", "", "", "", 52.31, 
  4.937796*^6, 69.874, 38.7, 13.928, 8.678, 67335.293, 0.2, 126.459, 3.28, 
  23., 25.7, "", 2.96, 82.3, 0.955}, {"IRL", "Europe", "Ireland", 
  "2020-10-05", 38549., 517., 453.143, 1810., 0., 1.143, 7806.924, 104.703, 
  91.77, 366.56, 0., 0.231, 1.33, 23., 4.658, 150., 30.378, "", "", "", "", 
  12166., 1.245465*^6, 252.231, 2.464, 12886., 2.61, 0.035, 28.4, 
  "tests performed", "", "", "", "", "", "", "", "", "", 52.31, 4.937796*^6, 
  69.874, 38.7, 13.928, 8.678, 67335.293, 0.2, 126.459, 3.28, 23., 25.7, "", 
  2.96, 82.3, 0.955}, {"IRL", "Europe", "Ireland", "2020-10-06", 38973., 
  424., 461.857, 1811., 1., 1.143, 7892.793, 85.868, 93.535, 366.763, 0.203, 
  0.231, 1.34, 24., 4.86, 150., 30.378, "", "", "", "", 11646., 1.257111*^6, 
  254.589, 2.359, 12739., 2.58, 0.036, 27.6, "tests performed", "", "", "", 
  "", "", "", "", "", "", 52.31, 4.937796*^6, 69.874, 38.7, 13.928, 8.678, 
  67335.293, 0.2, 126.459, 3.28, 23., 25.7, "", 2.96, 82.3, 0.955}, 
 {"IRL", "Europe", "Ireland", "2020-10-07", 39584., 611., 489.857, 1816., 5., 
  1.714, 8016.532, 123.739, 99.206, 367.775, 1.013, 0.347, 1.36, 27., 5.468, 
  156., 31.593, "", "", "", "", 14542., 1.271653*^6, 257.535, 2.945, 12924., 
  2.617, 0.038, 26.4, "tests performed", "", "", "", "", "", "", "", "", "", 
  55.09, 4.937796*^6, 69.874, 38.7, 13.928, 8.678, 67335.293, 0.2, 126.459, 
  3.28, 23., 25.7, "", 2.96, 82.3, 0.955}, {"IRL", "Europe", "Ireland", 
  "2020-10-08", 40086., 502., 498.429, 1817., 1., 1.571, 8118.197, 101.665, 
  100.942, 367.978, 0.203, 0.318, 1.38, 25., 5.063, 159., 32.201, "", "", "", 
  "", 15880., 1.287533*^6, 260.751, 3.216, 13118., 2.657, 0.038, 26.3, 
  "tests performed", "", "", "", "", "", "", "", "", "", 55.09, 4.937796*^6, 
  69.874, 38.7, 13.928, 8.678, 67335.293, 0.2, 126.459, 3.28, 23., 25.7, "", 
  2.96, 82.3, 0.955}, {"IRL", "Europe", "Ireland", "2020-10-09", 40703., 
  617., 520., 1821., 4., 2.857, 8243.151, 124.955, 105.31, 368.788, 0.81, 
  0.579, 1.41, 31., 6.278, 179., 36.251, "", "", "", "", 16522., 1.304055*^6, 
  264.097, 3.346, 13667., 2.768, 0.038, 26.3, "tests performed", "", "", "", 
  "", "", "", "", "", "", 55.09, 4.937796*^6, 69.874, 38.7, 13.928, 8.678, 
  67335.293, 0.2, 126.459, 3.28, 23., 25.7, "", 2.96, 82.3, 0.955}, 
 {"IRL", "Europe", "Ireland", "2020-10-10", 41714., 1011., 578., 1824., 3., 
  2., 8447.899, 204.747, 117.056, 369.396, 0.608, 0.405, 1.44, 30., 6.076, 
  194., 39.289, "", "", "", "", 15634., 1.319689*^6, 267.263, 3.166, 13955., 
  2.826, 0.041, 24.1, "tests performed", "", "", "", "", "", "", "", "", "", 
  55.09, 4.937796*^6, 69.874, 38.7, 13.928, 8.678, 67335.293, 0.2, 126.459, 
  3.28, 23., 25.7, "", 2.96, 82.3, 0.955}, {"IRL", "Europe", "Ireland", 
  "2020-10-11", 42528., 814., 642.286, 1826., 2., 2.286, 8612.749, 164.851, 
  130.075, 369.801, 0.405, 0.463, 1.44, 30., 6.076, 201., 40.706, 20.887, 
  4.23, 120.351, 24.373, 7998., 1.327687*^6, 268.883, 1.62, 13484., 2.731, 
  0.048, 21., "tests performed", "", "", "", "", "", "", "", "", "", 55.09, 
  4.937796*^6, 69.874, 38.7, 13.928, 8.678, 67335.293, 0.2, 126.459, 3.28, 
  23., 25.7, "", 2.96, 82.3, 0.955}, {"IRL", "Europe", "Ireland", 
  "2020-10-12", 43351., 823., 686., 1827., 1., 2.429, 8779.423, 166.674, 
  138.928, 370.003, 0.203, 0.492, 1.43, 32., 6.481, 221., 44.757, "", "", "", 
  "", 13988., 1.341675*^6, 271.715, 2.833, 13744., 2.783, 0.05, 20., 
  "tests performed", "", "", "", "", "", "", "", "", "", 55.09, 4.937796*^6, 
  69.874, 38.7, 13.928, 8.678, 67335.293, 0.2, 126.459, 3.28, 23., 25.7, "", 
  2.96, 82.3, 0.955}, {"IRL", "Europe", "Ireland", "2020-10-13", 44159., 
  808., 740.857, 1830., 3., 2.714, 8943.059, 163.636, 150.038, 370.611, 
  0.608, 0.55, 1.42, 31., 6.278, 240., 48.605, "", "", "", "", 15305., 
  1.35698*^6, 274.815, 3.1, 14267., 2.889, 0.052, 19.3, "tests performed", 
  "", "", "", "", "", "", "", "", "", 55.09, 4.937796*^6, 69.874, 38.7, 
  13.928, 8.678, 67335.293, 0.2, 126.459, 3.28, 23., 25.7, "", 2.96, 82.3, 
  0.955}, {"IRL", "Europe", "Ireland", "2020-10-14", 45243., 1084., 808.429, 
  1835., 5., 2.714, 9162.59, 219.531, 163.723, 371.623, 1.013, 0.55, 1.42, 
  30., 6.076, 234., 47.39, "", "", "", "", 16255., 1.373235*^6, 278.107, 
  3.292, 14512., 2.939, 0.056, 18., "tests performed", "", "", "", "", "", 
  "", "", "", "", 55.09, 4.937796*^6, 69.874, 38.7, 13.928, 8.678, 67335.293, 
  0.2, 126.459, 3.28, 23., 25.7, "", 2.96, 82.3, 0.955}, 
 {"IRL", "Europe", "Ireland", "2020-10-15", 46429., 1186., 906.143, 1838., 
  3., 3., 9402.778, 240.188, 183.512, 372.231, 0.608, 0.608, 1.4, 29., 5.873, 
  238., 48.2, "", "", "", "", 13428., 1.386663*^6, 280.826, 2.719, 14161., 
  2.868, 0.064, 15.6, "tests performed", "", "", "", "", "", "", "", "", "", 
  55.09, 4.937796*^6, 69.874, 38.7, 13.928, 8.678, 67335.293, 0.2, 126.459, 
  3.28, 23., 25.7, "", 2.96, 82.3, 0.955}, {"IRL", "Europe", "Ireland", 
  "2020-10-16", 47427., 998., 960.571, 1841., 3., 2.857, 9604.893, 202.114, 
  194.534, 372.838, 0.608, 0.579, 1.36, 30., 6.076, 244., 49.415, "", "", "", 
  "", 17758., 1.404421*^6, 284.423, 3.596, 14338., 2.904, 0.067, 14.9, 
  "tests performed", "", "", "", "", "", "", "", "", "", 55.09, 4.937796*^6, 
  69.874, 38.7, 13.928, 8.678, 67335.293, 0.2, 126.459, 3.28, 23., 25.7, "", 
  2.96, 82.3, 0.955}, {"IRL", "Europe", "Ireland", "2020-10-17", 48678., 
  1251., 994.857, 1849., 8., 3.571, 9858.244, 253.352, 201.478, 374.459, 
  1.62, 0.723, 1.33, 30., 6.076, 260., 52.655, "", "", "", "", 19040., 
  1.423461*^6, 288.279, 3.856, 14825., 3.002, 0.067, 14.9, "tests performed", 
  "", "", "", "", "", "", "", "", "", 55.09, 4.937796*^6, 69.874, 38.7, 
  13.928, 8.678, 67335.293, 0.2, 126.459, 3.28, 23., 25.7, "", 2.96, 82.3, 
  0.955}, {"IRL", "Europe", "Ireland", "2020-10-18", 49962., 1284., 1062., 
  1852., 3., 3.714, 10118.279, 260.035, 215.076, 375.066, 0.608, 0.752, 1.29, 
  31., 6.278, 274., 55.49, 15.914, 3.223, 152.179, 30.819, 16140., 
  1.439601*^6, 291.547, 3.269, 15988., 3.238, 0.066, 15.1, "tests performed", 
  "", "", "", "", "", "", "", "", "", 55.09, 4.937796*^6, 69.874, 38.7, 
  13.928, 8.678, 67335.293, 0.2, 126.459, 3.28, 23., 25.7, "", 2.96, 82.3, 
  0.955}, {"IRL", "Europe", "Ireland", "2020-10-19", 50993., 1031., 1091.714, 
  1852., 0., 3.571, 10327.077, 208.798, 221.093, 375.066, 0., 0.723, 1.24, 
  32., 6.481, 298., 60.351, "", "", "", "", 14391., 1.453992*^6, 294.462, 
  2.914, 16045., 3.249, 0.068, 14.7, "tests performed", "", "", "", "", "", 
  "", "", "", "", 55.09, 4.937796*^6, 69.874, 38.7, 13.928, 8.678, 67335.293, 
  0.2, 126.459, 3.28, 23., 25.7, "", 2.96, 82.3, 0.955}, 
 {"IRL", "Europe", "Ireland", "2020-10-20", 52256., 1263., 1156.714, 1865., 
  13., 5., 10582.859, 255.782, 234.257, 377.699, 2.633, 1.013, 1.2, 34., 
  6.886, 315., 63.794, "", "", "", "", 14676., 1.468668*^6, 297.434, 2.972, 
  15955., 3.231, 0.072, 13.8, "tests performed", "", "", "", "", "", "", "", 
  "", "", 55.09, 4.937796*^6, 69.874, 38.7, 13.928, 8.678, 67335.293, 0.2, 
  126.459, 3.28, 23., 25.7, "", 2.96, 82.3, 0.955}, 
 {"IRL", "Europe", "Ireland", "2020-10-21", 53422., 1166., 1168.429, 1868., 
  3., 4.714, 10818.997, 236.138, 236.63, 378.306, 0.608, 0.955, 1.14, 35., 
  7.088, 324., 65.616, "", "", "", "", 16779., 1.485447*^6, 300.832, 3.398, 
  16030., 3.246, 0.073, 13.7, "tests performed", "", "", "", "", "", "", "", 
  "", "", 81.48, 4.937796*^6, 69.874, 38.7, 13.928, 8.678, 67335.293, 0.2, 
  126.459, 3.28, 23., 25.7, "", 2.96, 82.3, 0.955}, 
 {"IRL", "Europe", "Ireland", "2020-10-22", 54476., 1054., 1149.571, 1871., 
  3., 4.714, 11032.453, 213.456, 232.811, 378.914, 0.608, 0.955, 1.08, 37., 
  7.493, 310., 62.781, "", "", "", "", 17834., 1.503281*^6, 304.444, 3.612, 
  16660., 3.374, 0.069, 14.5, "tests performed", "", "", "", "", "", "", "", 
  "", "", 81.48, 4.937796*^6, 69.874, 38.7, 13.928, 8.678, 67335.293, 0.2, 
  126.459, 3.28, 23., 25.7, "", 2.96, 82.3, 0.955}, 
 {"IRL", "Europe", "Ireland", "2020-10-23", 55261., 785., 1119.143, 1878., 
  7., 5.286, 11191.43, 158.978, 226.648, 380.332, 1.418, 1.07, 1.02, 38., 
  7.696, 311., 62.984, "", "", "", "", 17712., 1.520993*^6, 308.031, 3.587, 
  16653., 3.373, 0.067, 14.9, "tests performed", "", "", "", "", "", "", "", 
  "", "", 81.48, 4.937796*^6, 69.874, 38.7, 13.928, 8.678, 67335.293, 0.2, 
  126.459, 3.28, 23., 25.7, "", 2.96, 82.3, 0.955}, 
 {"IRL", "Europe", "Ireland", "2020-10-24", 56108., 847., 1061.429, 1882., 
  4., 4.714, 11362.964, 171.534, 214.96, 381.142, 0.81, 0.955, 0.98, 37., 
  7.493, 312., 63.186, "", "", "", "", 17906., 1.538899*^6, 311.657, 3.626, 
  16491., 3.34, 0.064, 15.5, "tests performed", "", "", "", "", "", "", "", 
  "", "", 81.48, 4.937796*^6, 69.874, 38.7, 13.928, 8.678, 67335.293, 0.2, 
  126.459, 3.28, 23., 25.7, "", 2.96, 82.3, 0.955}, 
 {"IRL", "Europe", "Ireland", "2020-10-25", 57128., 1020., 1023.714, 1882., 
  0., 4.286, 11569.534, 206.57, 207.322, 381.142, 0., 0.868, 0.95, 39., 
  7.898, 319., 64.604, 21.882, 4.432, 176.05, 35.654, 15772., 1.554671*^6, 
  314.851, 3.194, 16439., 3.329, 0.062, 16.1, "tests performed", "", "", "", 
  "", "", "", "", "", "", 81.48, 4.937796*^6, 69.874, 38.7, 13.928, 8.678, 
  67335.293, 0.2, 126.459, 3.28, 23., 25.7, "", 2.96, 82.3, 0.955}, 
 {"IRL", "Europe", "Ireland", "2020-10-26", 58067., 939., 1010.571, 1885., 
  3., 4.714, 11759.7, 190.166, 204.66, 381.749, 0.608, 0.955, 0.92, 38., 
  7.696, 344., 69.667, "", "", "", "", 14264., 1.568935*^6, 317.74, 2.889, 
  16420., 3.325, 0.062, 16.2, "tests performed", "", "", "", "", "", "", "", 
  "", "", 81.48, 4.937796*^6, 69.874, 38.7, 13.928, 8.678, 67335.293, 0.2, 
  126.459, 3.28, 23., 25.7, "", 2.96, 82.3, 0.955}, 
 {"IRL", "Europe", "Ireland", "2020-10-27", 58767., 700., 930.143, 1890., 5., 
  3.571, 11901.464, 141.764, 188.372, 382.762, 1.013, 0.723, 0.89, 38., 
  7.696, 354., 71.692, "", "", "", "", 11435., 1.58037*^6, 320.056, 2.316, 
  15957., 3.232, 0.058, 17.2, "tests performed", "", "", "", "", "", "", "", 
  "", "", 81.48, 4.937796*^6, 69.874, 38.7, 13.928, 8.678, 67335.293, 0.2, 
  126.459, 3.28, 23., 25.7, "", 2.96, 82.3, 0.955}, 
 {"IRL", "Europe", "Ireland", "2020-10-28", 59434., 667., 858.857, 1896., 6., 
  4., 12036.544, 135.081, 173.935, 383.977, 1.215, 0.81, 0.85, 40., 8.101, 
  327., 66.224, "", "", "", "", 11170., 1.59154*^6, 322.318, 2.262, 15156., 
  3.069, 0.057, 17.6, "tests performed", "", "", "", "", "", "", "", "", "", 
  81.48, 4.937796*^6, 69.874, 38.7, 13.928, 8.678, 67335.293, 0.2, 126.459, 
  3.28, 23., 25.7, "", 2.96, 82.3, 0.955}, {"IRL", "Europe", "Ireland", 
  "2020-10-29", 60297., 863., 831.571, 1902., 6., 4.429, 12211.319, 174.774, 
  168.409, 385.192, 1.215, 0.897, 0.83, 43., 8.708, 330., 66.831, "", "", "", 
  "", 15316., 1.606856*^6, 325.42, 3.102, 14796., 2.996, 0.056, 17.8, 
  "tests performed", "", "", "", "", "", "", "", "", "", 81.48, 4.937796*^6, 
  69.874, 38.7, 13.928, 8.678, 67335.293, 0.2, 126.459, 3.28, 23., 25.7, "", 
  2.96, 82.3, 0.955}, {"IRL", "Europe", "Ireland", "2020-10-30", 61059., 
  762., 828.286, 1908., 6., 4.286, 12365.638, 154.32, 167.744, 386.407, 
  1.215, 0.868, 0.8, 42., 8.506, 327., 66.224, "", "", "", "", 13801., 
  1.620657*^6, 328.215, 2.795, 14238., 2.883, 0.058, 17.2, "tests performed", 
  "", "", "", "", "", "", "", "", "", 81.48, 4.937796*^6, 69.874, 38.7, 
  13.928, 8.678, 67335.293, 0.2, 126.459, 3.28, 23., 25.7, "", 2.96, 82.3, 
  0.955}, {"IRL", "Europe", "Ireland", "2020-10-31", 61456., 397., 764., 
  1913., 5., 4.429, 12446.039, 80.4, 154.725, 387.42, 1.013, 0.897, 0.76, 
  44., 8.911, 322., 65.211, "", "", "", "", 14296., 1.634953*^6, 331.11, 
  2.895, 13722., 2.779, 0.056, 18., "tests performed", "", "", "", "", "", 
  "", "", "", "", 81.48, 4.937796*^6, 69.874, 38.7, 13.928, 8.678, 67335.293, 
  0.2, 126.459, 3.28, 23., 25.7, "", 2.96, 82.3, 0.955}, 
 {"IRL", "Europe", "Ireland", "2020-11-01", 62002., 546., 696.286, 1915., 2., 
  4.714, 12556.614, 110.576, 141.011, 387.825, 0.405, 0.955, 0.75, 44., 
  8.911, 325., 65.819, 23.871, 4.834, 170.082, 34.445, 11068., 1.646021*^6, 
  333.351, 2.241, 13050., 2.643, 0.053, 18.7, "tests performed", "", "", "", 
  "", "", "", "", "", "", 81.48, 4.937796*^6, 69.874, 38.7, 13.928, 8.678, 
  67335.293, 0.2, 126.459, 3.28, 23., 25.7, "", 2.96, 82.3, 0.955}, 
 {"IRL", "Europe", "Ireland", "2020-11-02", 62750., 748., 669., 1917., 2., 
  4.571, 12708.099, 151.485, 135.486, 388.23, 0.405, 0.926, 0.75, 44., 8.911, 
  327., 66.224, "", "", "", "", 11074., 1.657095*^6, 335.594, 2.243, 12594., 
  2.551, 0.053, 18.8, "tests performed", "", "", "", "", "", "", "", "", "", 
  81.48, 4.937796*^6, 69.874, 38.7, 13.928, 8.678, 67335.293, 0.2, 126.459, 
  3.28, 23., 25.7, "", 2.96, 82.3, 0.955}, {"IRL", "Europe", "Ireland", 
  "2020-11-03", 63048., 298., 611.571, 1922., 5., 4.571, 12768.45, 60.351, 
  123.855, 389.242, 1.013, 0.926, 0.73, 43., 8.708, 306., 61.971, "", "", "", 
  "", 10500., 1.667595*^6, 337.721, 2.126, 12461., 2.524, 0.049, 20.4, 
  "tests performed", "", "", "", "", "", "", "", "", "", 81.48, 4.937796*^6, 
  69.874, 38.7, 13.928, 8.678, 67335.293, 0.2, 126.459, 3.28, 23., 25.7, "", 
  2.96, 82.3, 0.955}, {"IRL", "Europe", "Ireland", "2020-11-04", 63483., 
  435., 578.429, 1930., 8., 4.857, 12856.546, 88.096, 117.143, 390.863, 1.62, 
  0.984, 0.72, 40., 8.101, 315., 63.794, "", "", "", "", 12592., 1.680187*^6, 
  340.271, 2.55, 12664., 2.565, 0.046, 21.9, "tests performed", "", "", "", 
  "", "", "", "", "", "", 81.48, 4.937796*^6, 69.874, 38.7, 13.928, 8.678, 
  67335.293, 0.2, 126.459, 3.28, 23., 25.7, "", 2.96, 82.3, 0.955}, 
 {"IRL", "Europe", "Ireland", "2020-11-05", 64046., 563., 535.571, 1933., 3., 
  4.429, 12970.564, 114.018, 108.464, 391.47, 0.608, 0.897, 0.72, 38., 7.696, 
  307., 62.173, "", "", "", "", 11846., 1.692033*^6, 342.67, 2.399, 12168., 
  2.464, 0.044, 22.7, "tests performed", "", "", "", "", "", "", "", "", "", 
  81.48, 4.937796*^6, 69.874, 38.7, 13.928, 8.678, 67335.293, 0.2, 126.459, 
  3.28, 23., 25.7, "", 2.96, 82.3, 0.955}, {"IRL", "Europe", "Ireland", 
  "2020-11-06", 64538., 492., 497., 1940., 7., 4.571, 13070.204, 99.64, 
  100.652, 392.888, 1.418, 0.926, 0.72, 37., 7.493, 295., 59.743, "", "", "", 
  "", 11815., 1.703848*^6, 345.062, 2.393, 11884., 2.407, 0.042, 23.9, 
  "tests performed", "", "", "", "", "", "", "", "", "", 81.48, 4.937796*^6, 
  69.874, 38.7, 13.928, 8.678, 67335.293, 0.2, 126.459, 3.28, 23., 25.7, "", 
  2.96, 82.3, 0.955}, {"IRL", "Europe", "Ireland", "2020-11-07", 64855., 
  317., 485.571, 1945., 5., 4.571, 13134.402, 64.199, 98.338, 393.9, 1.013, 
  0.926, 0.71, 40., 8.101, 279., 56.503, "", "", "", "", 12172., 1.71602*^6, 
  347.528, 2.465, 11581., 2.345, 0.042, 23.9, "tests performed", "", "", "", 
  "", "", "", "", "", "", 81.48, 4.937796*^6, 69.874, 38.7, 13.928, 8.678, 
  67335.293, 0.2, 126.459, 3.28, 23., 25.7, "", 2.96, 82.3, 0.955}, 
 {"IRL", "Europe", "Ireland", "2020-11-08", 65394., 539., 484.571, 1947., 2., 
  4.571, 13243.56, 109.158, 98.135, 394.305, 0.405, 0.926, 0.72, 40., 8.101, 
  283., 57.313, 16.909, 3.424, 164.114, 33.236, 9576., 1.725596*^6, 349.467, 
  1.939, 11368., 2.302, 0.043, 23.5, "tests performed", "", "", "", "", "", 
  "", "", "", "", 81.48, 4.937796*^6, 69.874, 38.7, 13.928, 8.678, 67335.293, 
  0.2, 126.459, 3.28, 23., 25.7, "", 2.96, 82.3, 0.955}, 
 {"IRL", "Europe", "Ireland", "2020-11-09", 65659., 265., 415.571, 1948., 1., 
  4.429, 13297.228, 53.668, 84.161, 394.508, 0.203, 0.897, 0.72, 41., 8.303, 
  291., 58.933, "", "", "", "", 9912., 1.735508*^6, 351.474, 2.007, 11202., 
  2.269, 0.037, 27., "tests performed", "", "", "", "", "", "", "", "", "", 
  81.48, 4.937796*^6, 69.874, 38.7, 13.928, 8.678, 67335.293, 0.2, 126.459, 
  3.28, 23., 25.7, "", 2.96, 82.3, 0.955}, {"IRL", "Europe", "Ireland", 
  "2020-11-10", 65889., 230., 405.857, 1963., 15., 5.857, 13343.808, 46.579, 
  82.194, 397.546, 3.038, 1.186, 0.73, 40., 8.101, 279., 56.503, "", "", "", 
  "", 10407., 1.745915*^6, 353.582, 2.108, 11189., 2.266, 0.036, 27.6, 
  "tests performed", "", "", "", "", "", "", "", "", "", 81.48, 4.937796*^6, 
  69.874, 38.7, 13.928, 8.678, 67335.293, 0.2, 126.459, 3.28, 23., 25.7, "", 
  2.96, 82.3, 0.955}, {"IRL", "Europe", "Ireland", "2020-11-11", 66247., 
  358., 394.857, 1965., 2., 5., 13416.31, 72.502, 79.966, 397.951, 0.405, 
  1.013, 0.76, 39., 7.898, 282., 57.111, "", "", "", "", 10790., 1.756705*^6, 
  355.767, 2.185, 10931., 2.214, 0.036, 27.7, "tests performed", "", "", "", 
  "", "", "", "", "", "", 81.48, 4.937796*^6, 69.874, 38.7, 13.928, 8.678, 
  67335.293, 0.2, 126.459, 3.28, 23., 25.7, "", 2.96, 82.3, 0.955}, 
 {"IRL", "Europe", "Ireland", "2020-11-12", 66632., 385., 369.429, 1965., 0., 
  4.571, 13494.28, 77.97, 74.816, 397.951, 0., 0.926, 0.78, 38., 7.696, 285., 
  57.718, "", "", "", "", 13058., 1.769763*^6, 358.412, 2.644, 11104., 2.249, 
  0.033, 30.1, "tests performed", "", "", "", "", "", "", "", "", "", 81.48, 
  4.937796*^6, 69.874, 38.7, 13.928, 8.678, 67335.293, 0.2, 126.459, 3.28, 
  23., 25.7, "", 2.96, 82.3, 0.955}, {"IRL", "Europe", "Ireland", 
  "2020-11-13", 67099., 467., 365.857, 1972., 7., 4.571, 13588.856, 94.577, 
  74.093, 399.368, 1.418, 0.926, 0.81, 33., 6.683, 275., 55.693, "", "", "", 
  "", 11612., 1.781375*^6, 360.763, 2.352, 11075., 2.243, 0.033, 30.3, 
  "tests performed", "", "", "", "", "", "", "", "", "", 81.48, 4.937796*^6, 
  69.874, 38.7, 13.928, 8.678, 67335.293, 0.2, 126.459, 3.28, 23., 25.7, "", 
  2.96, 82.3, 0.955}, {"IRL", "Europe", "Ireland", "2020-11-14", 67526., 
  427., 381.571, 1978., 6., 4.714, 13675.332, 86.476, 77.276, 400.584, 1.215, 
  0.955, 0.82, 33., 6.683, 254., 51.44, "", "", "", "", 9801., 1.791176*^6, 
  362.748, 1.985, 10737., 2.174, 0.036, 28.1, "tests performed", "", "", "", 
  "", "", "", "", "", "", 81.48, 4.937796*^6, 69.874, 38.7, 13.928, 8.678, 
  67335.293, 0.2, 126.459, 3.28, 23., 25.7, "", 2.96, 82.3, 0.955}, 
 {"IRL", "Europe", "Ireland", "2020-11-15", 67903., 377., 358.429, 1979., 1., 
  4.571, 13751.682, 76.35, 72.589, 400.786, 0.203, 0.926, 0.83, 30., 6.076, 
  254., 51.44, 12.93, 2.619, 123.334, 24.978, 9184., 1.80036*^6, 364.608, 
  1.86, 10681., 2.163, 0.034, 29.8, "tests performed", "", "", "", "", "", 
  "", "", "", "", 81.48, 4.937796*^6, 69.874, 38.7, 13.928, 8.678, 67335.293, 
  0.2, 126.459, 3.28, 23., 25.7, "", 2.96, 82.3, 0.955}, 
 {"IRL", "Europe", "Ireland", "2020-11-16", 68356., 453., 385.286, 1984., 5., 
  5.143, 13843.423, 91.741, 78.028, 401.799, 1.013, 1.042, 0.84, 34., 6.886, 
  276., 55.895, "", "", "", "", 11106., 1.811466*^6, 366.857, 2.249, 10851., 
  2.198, 0.036, 28.2, "tests performed", "", "", "", "", "", "", "", "", "", 
  81.48, 4.937796*^6, 69.874, 38.7, 13.928, 8.678, 67335.293, 0.2, 126.459, 
  3.28, 23., 25.7, "", 2.96, 82.3, 0.955}, {"IRL", "Europe", "Ireland", 
  "2020-11-17", 68686., 330., 399.571, 1995., 11., 4.571, 13910.255, 66.831, 
  80.921, 404.026, 2.228, 0.926, 0.84, 34., 6.886, 273., 55.288, "", "", "", 
  "", 9977., 1.821443*^6, 368.878, 2.021, 10790., 2.185, 0.037, 27., 
  "tests performed", "", "", "", "", "", "", "", "", "", 81.48, 4.937796*^6, 
  69.874, 38.7, 13.928, 8.678, 67335.293, 0.2, 126.459, 3.28, 23., 25.7, "", 
  2.96, 82.3, 0.955}, {"IRL", "Europe", "Ireland", "2020-11-18", 69058., 
  372., 401.571, 2006., 11., 5.857, 13985.592, 75.337, 81.326, 406.254, 
  2.228, 1.186, 0.84, 33., 6.683, 274., 55.49, "", "", "", "", 12562., 
  1.834005*^6, 371.422, 2.544, 11043., 2.236, 0.036, 27.5, "tests performed", 
  "", "", "", "", "", "", "", "", "", 81.48, 4.937796*^6, 69.874, 38.7, 
  13.928, 8.678, 67335.293, 0.2, 126.459, 3.28, 23., 25.7, "", 2.96, 82.3, 
  0.955}, {"IRL", "Europe", "Ireland", "2020-11-19", 69473., 415., 405.857, 
  2010., 4., 6.429, 14069.638, 84.046, 82.194, 407.064, 0.81, 1.302, 0.83, 
  32., 6.481, 290., 58.731, "", "", "", "", 12640., 1.846645*^6, 373.982, 
  2.56, 10983., 2.224, 0.037, 27.1, "tests performed", "", "", "", "", "", 
  "", "", "", "", 81.48, 4.937796*^6, 69.874, 38.7, 13.928, 8.678, 67335.293, 
  0.2, 126.459, 3.28, 23., 25.7, "", 2.96, 82.3, 0.955}, 
 {"IRL", "Europe", "Ireland", "2020-11-20", 69802., 329., 386.143, 2018., 8., 
  6.571, 14136.266, 66.629, 78.201, 408.684, 1.62, 1.331, 0.82, 33., 6.683, 
  287., 58.123, "", "", "", "", 12829., 1.859474*^6, 376.58, 2.598, 11157., 
  2.26, 0.035, 28.9, "tests performed", "", "", "", "", "", "", "", "", "", 
  81.48, 4.937796*^6, 69.874, 38.7, 13.928, 8.678, 67335.293, 0.2, 126.459, 
  3.28, 23., 25.7, "", 2.96, 82.3, 0.955}, {"IRL", "Europe", "Ireland", 
  "2020-11-21", 70143., 341., 373.857, 2022., 4., 6.286, 14205.326, 69.059, 
  75.713, 409.494, 0.81, 1.273, 0.81, 32., 6.481, 275., 55.693, "", "", "", 
  "", 10444., 1.869918*^6, 378.695, 2.115, 11249., 2.278, 0.033, 30.1, 
  "tests performed", "", "", "", "", "", "", "", "", "", 81.48, 4.937796*^6, 
  69.874, 38.7, 13.928, 8.678, 67335.293, 0.2, 126.459, 3.28, 23., 25.7, "", 
  2.96, 82.3, 0.955}, {"IRL", "Europe", "Ireland", "2020-11-22", 70461., 
  318., 365.429, 2023., 1., 6.286, 14269.727, 64.401, 74.006, 409.697, 0.203, 
  1.273, 0.8, 31., 6.278, 277., 56.098, 10.941, 2.216, 125.324, 25.381, 
  9563., 1.879481*^6, 380.632, 1.937, 11303., 2.289, 0.032, 30.9, 
  "tests performed", "", "", "", "", "", "", "", "", "", 81.48, 4.937796*^6, 
  69.874, 38.7, 13.928, 8.678, 67335.293, 0.2, 126.459, 3.28, 23., 25.7, "", 
  2.96, 82.3, 0.955}, {"IRL", "Europe", "Ireland", "2020-11-23", 70711., 
  250., 336.429, 2023., 0., 5.571, 14320.357, 50.63, 68.133, 409.697, 0., 
  1.128, 0.8, 33., 6.683, 291., 58.933, "", "", "", "", 9834., 1.889315*^6, 
  382.623, 1.992, 11121., 2.252, 0.03, 33.1, "tests performed", "", "", "", 
  "", "", "", "", "", "", 81.48, 4.937796*^6, 69.874, 38.7, 13.928, 8.678, 
  67335.293, 0.2, 126.459, 3.28, 23., 25.7, "", 2.96, 82.3, 0.955}, 
 {"IRL", "Europe", "Ireland", "2020-11-24", 70930., 219., 320.571, 2028., 5., 
  4.714, 14364.708, 44.352, 64.922, 410.71, 1.013, 0.955, 0.8, 37., 7.493, 
  291., 58.933, "", "", "", "", 10089., 1.899404*^6, 384.666, 2.043, 11137., 
  2.255, 0.029, 34.7, "tests performed", "", "", "", "", "", "", "", "", "", 
  81.48, 4.937796*^6, 69.874, 38.7, 13.928, 8.678, 67335.293, 0.2, 126.459, 
  3.28, 23., 25.7, "", 2.96, 82.3, 0.955}, {"IRL", "Europe", "Ireland", 
  "2020-11-25", 71187., 257., 304.143, 2033., 5., 3.857, 14416.756, 52.048, 
  61.595, 411.722, 1.013, 0.781, 0.81, 36., 7.291, 269., 54.478, "", "", "", 
  "", 12442., 1.911846*^6, 387.186, 2.52, 11120., 2.252, 0.027, 36.6, 
  "tests performed", "", "", "", "", "", "", "", "", "", 81.48, 4.937796*^6, 
  69.874, 38.7, 13.928, 8.678, 67335.293, 0.2, 126.459, 3.28, 23., 25.7, "", 
  2.96, 82.3, 0.955}, {"IRL", "Europe", "Ireland", "2020-11-26", 71494., 
  307., 288.714, 2036., 3., 3.714, 14478.929, 62.173, 58.47, 412.33, 0.608, 
  0.752, 0.82, 36., 7.291, 247., 50.022, "", "", "", "", 12456., 1.924302*^6, 
  389.709, 2.523, 11094., 2.247, 0.026, 38.4, "tests performed", "", "", "", 
  "", "", "", "", "", "", 81.48, 4.937796*^6, 69.874, 38.7, 13.928, 8.678, 
  67335.293, 0.2, 126.459, 3.28, 23., 25.7, "", 2.96, 82.3, 0.955}, 
 {"IRL", "Europe", "Ireland", "2020-11-27", 71699., 205., 271., 2043., 7., 
  3.571, 14520.446, 41.516, 54.883, 413.747, 1.418, 0.723, 0.82, 34., 6.886, 
  253., 51.237, "", "", "", "", 10778., 1.93508*^6, 391.891, 2.183, 10801., 
  2.187, 0.025, 39.9, "tests performed", "", "", "", "", "", "", "", "", "", 
  81.48, 4.937796*^6, 69.874, 38.7, 13.928, 8.678, 67335.293, 0.2, 126.459, 
  3.28, 23., 25.7, "", 2.96, 82.3, 0.955}, {"IRL", "Europe", "Ireland", 
  "2020-11-28", 71942., 243., 257., 2050., 7., 4., 14569.658, 49.212, 52.048, 
  415.165, 1.418, 0.81, 0.84, 31., 6.278, 243., 49.212, "", "", "", "", 
  11339., 1.946419*^6, 394.188, 2.296, 10929., 2.213, 0.024, 42.5, 
  "tests performed", "", "", "", "", "", "", "", "", "", 81.48, 4.937796*^6, 
  69.874, 38.7, 13.928, 8.678, 67335.293, 0.2, 126.459, 3.28, 23., 25.7, "", 
  2.96, 82.3, 0.955}, {"IRL", "Europe", "Ireland", "2020-11-29", 72241., 
  299., 254.286, 2052., 2., 4.143, 14630.212, 60.553, 51.498, 415.57, 0.405, 
  0.839, 0.87, 30., 6.076, 257., 52.048, 11.936, 2.417, 115.377, 23.366, 
  9443., 1.955862*^6, 396.1, 1.912, 10912., 2.21, 0.023, 42.9, 
  "tests performed", "", "", "", "", "", "", "", "", "", 81.48, 4.937796*^6, 
  69.874, 38.7, 13.928, 8.678, 67335.293, 0.2, 126.459, 3.28, 23., 25.7, "", 
  2.96, 82.3, 0.955}, {"IRL", "Europe", "Ireland", "2020-11-30", 72544., 
  303., 261.857, 2053., 1., 4.286, 14691.575, 61.363, 53.031, 415.773, 0.203, 
  0.868, 0.89, 30., 6.076, 259., 52.453, "", "", "", "", 9057., 1.964919*^6, 
  397.934, 1.834, 10801., 2.187, 0.024, 41.2, "tests performed", "", "", "", 
  "", "", "", "", "", "", 81.48, 4.937796*^6, 69.874, 38.7, 13.928, 8.678, 
  67335.293, 0.2, 126.459, 3.28, 23., 25.7, "", 2.96, 82.3, 0.955}, 
 {"IRL", "Europe", "Ireland", "2020-12-01", 72798., 254., 266.857, 2069., 
  16., 5.857, 14743.015, 51.44, 54.044, 419.013, 3.24, 1.186, 0.91, 31., 
  6.278, 224., 45.364, "", "", "", "", 9786., 1.974705*^6, 399.916, 1.982, 
  10757., 2.179, 0.025, 40.3, "tests performed", "", "", "", "", "", "", "", 
  "", "", 81.48, 4.937796*^6, 69.874, 38.7, 13.928, 8.678, 67335.293, 0.2, 
  126.459, 3.28, 23., 25.7, "", 2.96, 82.3, 0.955}, 
 {"IRL", "Europe", "Ireland", "2020-12-02", 73066., 268., 268.429, 2074., 5., 
  5.857, 14797.29, 54.275, 54.362, 420.025, 1.013, 1.186, 0.92, 31., 6.278, 
  228., 46.174, "", "", "", "", 11934., 1.986639*^6, 402.333, 2.417, 10685., 
  2.164, 0.025, 39.8, "tests performed", "", "", "", "", "", "", "", "", "", 
  81.48, 4.937796*^6, 69.874, 38.7, 13.928, 8.678, 67335.293, 0.2, 126.459, 
  3.28, 23., 25.7, "", 2.96, 82.3, 0.955}, {"IRL", "Europe", "Ireland", 
  "2020-12-03", 73228., 162., 247.714, 2080., 6., 6.286, 14830.098, 32.808, 
  50.167, 421.241, 1.215, 1.273, 0.93, 32., 6.481, 234., 47.39, "", "", "", 
  "", 12047., 1.998686*^6, 404.773, 2.44, 10626., 2.152, 0.023, 42.9, 
  "tests performed", "", "", "", "", "", "", "", "", "", 81.48, 4.937796*^6, 
  69.874, 38.7, 13.928, 8.678, 67335.293, 0.2, 126.459, 3.28, 23., 25.7, "", 
  2.96, 82.3, 0.955}, {"IRL", "Europe", "Ireland", "2020-12-04", 73491., 
  263., 256., 2086., 6., 6.143, 14883.361, 53.263, 51.845, 422.456, 1.215, 
  1.244, 0.96, 29., 5.873, 239., 48.402, "", "", "", "", 11856., 2.010542*^6, 
  407.174, 2.401, 10780., 2.183, 0.024, 42.1, "tests performed", "", "", "", 
  "", "", "", "", "", "", 72.22, 4.937796*^6, 69.874, 38.7, 13.928, 8.678, 
  67335.293, 0.2, 126.459, 3.28, 23., 25.7, "", 2.96, 82.3, 0.955}, 
 {"IRL", "Europe", "Ireland", "2020-12-05", 73948., 457., 286.571, 2099., 
  13., 7., 14975.912, 92.551, 58.036, 425.088, 2.633, 1.418, 1., 28., 5.671, 
  230., 46.579, "", "", "", "", 11456., 2.021998*^6, 409.494, 2.32, 10797., 
  2.187, 0.027, 37.7, "tests performed", "", "", "", "", "", "", "", "", "", 
  72.22, 4.937796*^6, 69.874, 38.7, 13.928, 8.678, 67335.293, 0.2, 126.459, 
  3.28, 23., 25.7, "", 2.96, 82.3, 0.955}, {"IRL", "Europe", "Ireland", 
  "2020-12-06", 74246., 298., 286.429, 2099., 0., 6.714, 15036.263, 60.351, 
  58.007, 425.088, 0., 1.36, 0.99, 28., 5.671, 233., 47.187, 11.936, 2.417, 
  135.27, 27.395, 9413., 2.031411*^6, 411.4, 1.906, 10793., 2.186, 0.027, 
  37.7, "tests performed", "", "", "", "", "", "", "", "", "", 72.22, 
  4.937796*^6, 69.874, 38.7, 13.928, 8.678, 67335.293, 0.2, 126.459, 3.28, 
  23., 25.7, "", 2.96, 82.3, 0.955}, {"IRL", "Europe", "Ireland", 
  "2020-12-07", 74468., 222., 274.857, 2099., 0., 6.571, 15081.222, 44.959, 
  55.664, 425.088, 0., 1.331, 1., 28., 5.671, 232., 46.985, "", "", "", "", 
  9623., 2.041034*^6, 413.349, 1.949, 10874., 2.202, 0.025, 39.6, 
  "tests performed", "", "", "", "", "", "", "", "", "", 72.22, 4.937796*^6, 
  69.874, 38.7, 13.928, 8.678, 67335.293, 0.2, 126.459, 3.28, 23., 25.7, "", 
  2.96, 82.3, 0.955}, {"IRL", "Europe", "Ireland", "2020-12-08", 74682., 
  214., 269.143, 2097., -2., 4., 15124.562, 43.339, 54.507, 424.683, -0.405, 
  0.81, 1.01, 32., 6.481, 215., 43.542, "", "", "", "", 10424., 2.051458*^6, 
  415.46, 2.111, 10965., 2.221, 0.025, 40.7, "tests performed", "", "", "", 
  "", "", "", "", "", "", 72.22, 4.937796*^6, 69.874, 38.7, 13.928, 8.678, 
  67335.293, 0.2, 126.459, 3.28, 23., 25.7, "", 2.96, 82.3, 0.955}, 
 {"IRL", "Europe", "Ireland", "2020-12-09", 74900., 218., 262., 2102., 5., 
  4., 15168.711, 44.149, 53.06, 425.696, 1.013, 0.81, 1.03, 37., 7.493, 215., 
  43.542, "", "", "", "", 12203., 2.063661*^6, 417.932, 2.471, 11003., 2.228, 
  0.024, 42., "tests performed", "", "", "", "", "", "", "", "", "", 72.22, 
  4.937796*^6, 69.874, 38.7, 13.928, 8.678, 67335.293, 0.2, 126.459, 3.28, 
  23., 25.7, "", 2.96, 82.3, 0.955}, {"IRL", "Europe", "Ireland", 
  "2020-12-10", 75203., 303., 282.143, 2117., 15., 5.286, 15230.074, 61.363, 
  57.139, 428.734, 3.038, 1.07, 1.07, 36., 7.291, 203., 41.111, "", "", "", 
  "", 12688., 2.076349*^6, 420.501, 2.57, 11095., 2.247, 0.025, 39.3, 
  "tests performed", "", "", "", "", "", "", "", "", "", 72.22, 4.937796*^6, 
  69.874, 38.7, 13.928, 8.678, 67335.293, 0.2, 126.459, 3.28, 23., 25.7, "", 
  2.96, 82.3, 0.955}, {"IRL", "Europe", "Ireland", "2020-12-11", 75507., 
  304., 288., 2120., 3., 4.857, 15291.64, 61.566, 58.326, 429.341, 0.608, 
  0.984, 1.11, 35., 7.088, 204., 41.314, "", "", "", "", 12618., 2.088967*^6, 
  423.057, 2.555, 11204., 2.269, 0.026, 38.9, "tests performed", "", "", "", 
  "", "", "", "", "", "", 72.22, 4.937796*^6, 69.874, 38.7, 13.928, 8.678, 
  67335.293, 0.2, 126.459, 3.28, 23., 25.7, "", 2.96, 82.3, 0.955}, 
 {"IRL", "Europe", "Ireland", "2020-12-12", 75756., 249., 258.286, 2123., 3., 
  3.429, 15342.068, 50.427, 52.308, 429.949, 0.608, 0.694, 1.15, 32., 6.481, 
  190., 38.479, "", "", "", "", 12850., 2.101817*^6, 425.659, 2.602, 11403., 
  2.309, 0.023, 44.1, "tests performed", "", "", "", "", "", "", "", "", "", 
  72.22, 4.937796*^6, 69.874, 38.7, 13.928, 8.678, 67335.293, 0.2, 126.459, 
  3.28, 23., 25.7, "", 2.96, 82.3, 0.955}, {"IRL", "Europe", "Ireland", 
  "2020-12-13", 76185., 429., 277., 2124., 1., 3.571, 15428.948, 86.881, 
  56.098, 430.151, 0.203, 0.723, 1.2, 31., 6.278, 192., 38.884, 17.903, 
  3.626, 153.173, 31.021, 10728., 2.112545*^6, 427.832, 2.173, 11591., 2.347, 
  0.024, 41.8, "tests performed", "", "", "", "", "", "", "", "", "", 72.22, 
  4.937796*^6, 69.874, 38.7, 13.928, 8.678, 67335.293, 0.2, 126.459, 3.28, 
  23., 25.7, "", 2.96, 82.3, 0.955}, {"IRL", "Europe", "Ireland", 
  "2020-12-14", 76449., 264., 283., 2126., 2., 3.857, 15482.414, 53.465, 
  57.313, 430.556, 0.405, 0.781, 1.24, 34., 6.886, 197., 39.896, "", "", "", 
  "", 10251., 2.122796*^6, 429.908, 2.076, 11680., 2.365, 0.024, 41.3, 
  "tests performed", "", "", "", "", "", "", "", "", "", 72.22, 4.937796*^6, 
  69.874, 38.7, 13.928, 8.678, 67335.293, 0.2, 126.459, 3.28, 23., 25.7, "", 
  2.96, 82.3, 0.955}, {"IRL", "Europe", "Ireland", "2020-12-15", 76776., 
  327., 299.143, 2134., 8., 5.286, 15548.637, 66.224, 60.582, 432.177, 1.62, 
  1.07, 1.3, 32., 6.481, 198., 40.099, "", "", "", "", 10847., 2.133643*^6, 
  432.104, 2.197, 11741., 2.378, 0.025, 39.2, "tests performed", "", "", "", 
  "", "", "", "", "", "", 72.22, 4.937796*^6, 69.874, 38.7, 13.928, 8.678, 
  67335.293, 0.2, 126.459, 3.28, 23., 25.7, "", 2.96, 82.3, 0.955}, 
 {"IRL", "Europe", "Ireland", "2020-12-16", 77197., 421., 328.143, 2140., 6., 
  5.429, 15633.898, 85.261, 66.455, 433.392, 1.215, 1.099, 1.36, 28., 5.671, 
  198., 40.099, "", "", "", "", 13120., 2.146763*^6, 434.761, 2.657, 11872., 
  2.404, 0.028, 36.2, "tests performed", "", "", "", "", "", "", "", "", "", 
  72.22, 4.937796*^6, 69.874, 38.7, 13.928, 8.678, 67335.293, 0.2, 126.459, 
  3.28, 23., 25.7, "", 2.96, 82.3, 0.955}, {"IRL", "Europe", "Ireland", 
  "2020-12-17", 77678., 481., 353.571, 2143., 3., 3.714, 15731.31, 97.412, 
  71.605, 433.999, 0.608, 0.752, 1.43, 30., 6.076, 211., 42.732, "", "", "", 
  "", 13219., 2.159982*^6, 437.438, 2.677, 11948., 2.42, 0.03, 33.8, 
  "tests performed", "", "", "", "", "", "", "", "", "", 72.22, 4.937796*^6, 
  69.874, 38.7, 13.928, 8.678, 67335.293, 0.2, 126.459, 3.28, 23., 25.7, "", 
  2.96, 82.3, 0.955}, {"IRL", "Europe", "Ireland", "2020-12-18", 78254., 
  576., 392.429, 2149., 6., 4.143, 15847.961, 116.651, 79.474, 435.214, 
  1.215, 0.839, 1.48, 31., 6.278, 206., 41.719, "", "", "", "", 14093., 
  2.174075*^6, 440.293, 2.854, 12158., 2.462, 0.032, 31., "tests performed", 
  "", "", "", "", "", "", "", "", "", 72.22, 4.937796*^6, 69.874, 38.7, 
  13.928, 8.678, 67335.293, 0.2, 126.459, 3.28, 23., 25.7, "", 2.96, 82.3, 
  0.955}, {"IRL", "Europe", "Ireland", "2020-12-19", 78776., 522., 431.429, 
  2154., 5., 4.429, 15953.676, 105.715, 87.373, 436.227, 1.013, 0.897, 1.52, 
  29., 5.873, 206., 41.719, "", "", "", "", 13941., 2.188016*^6, 443.116, 
  2.823, 12314., 2.494, 0.035, 28.5, "tests performed", "", "", "", "", "", 
  "", "", "", "", 72.22, 4.937796*^6, 69.874, 38.7, 13.928, 8.678, 67335.293, 
  0.2, 126.459, 3.28, 23., 25.7, "", 2.96, 82.3, 0.955}, 
 {"IRL", "Europe", "Ireland", "2020-12-20", 79542., 766., 479.571, 2158., 4., 
  4.857, 16108.806, 155.13, 97.123, 437.037, 0.81, 0.984, 1.57, 29., 5.873, 
  220., 44.554, 7.957, 1.611, 214.841, 43.509, 13458., 2.201474*^6, 445.841, 
  2.726, 12704., 2.573, 0.038, 26.5, "tests performed", "", "", "", "", "", 
  "", "", "", "", 72.22, 4.937796*^6, 69.874, 38.7, 13.928, 8.678, 67335.293, 
  0.2, 126.459, 3.28, 23., 25.7, "", 2.96, 82.3, 0.955}, 
 {"IRL", "Europe", "Ireland", "2020-12-21", 80267., 725., 545.429, 2158., 0., 
  4.571, 16255.633, 146.827, 110.46, 437.037, 0., 0.926, 1.6, 30., 6.076, 
  235., 47.592, "", "", "", "", 12804., 2.214278*^6, 448.434, 2.593, 13069., 
  2.647, 0.042, 24., "tests performed", "", "", "", "", "", "", "", "", "", 
  72.22, 4.937796*^6, 69.874, 38.7, 13.928, 8.678, 67335.293, 0.2, 126.459, 
  3.28, 23., 25.7, "", 2.96, 82.3, 0.955}, {"IRL", "Europe", "Ireland", 
  "2020-12-22", 81228., 961., 636., 2171., 13., 5.286, 16450.254, 194.621, 
  128.802, 439.67, 2.633, 1.07, 1.62, 28., 5.671, 237., 47.997, "", "", "", 
  "", 13225., 2.227503*^6, 451.113, 2.678, 13409., 2.716, 0.047, 21.1, 
  "tests performed", "", "", "", "", "", "", "", "", "", 75., 4.937796*^6, 
  69.874, 38.7, 13.928, 8.678, 67335.293, 0.2, 126.459, 3.28, 23., 25.7, "", 
  2.96, 82.3, 0.955}, {"IRL", "Europe", "Ireland", "2020-12-23", 82155., 
  927., 708.286, 2184., 13., 6.286, 16637.99, 187.736, 143.442, 442.303, 
  2.633, 1.273, 1.62, 25., 5.063, 239., 48.402, "", "", "", "", 20662., 
  2.248165*^6, 455.297, 4.184, 14486., 2.934, 0.049, 20.5, "tests performed", 
  "", "", "", "", "", "", "", "", "", 75., 4.937796*^6, 69.874, 38.7, 13.928, 
  8.678, 67335.293, 0.2, 126.459, 3.28, 23., 25.7, "", 2.96, 82.3, 0.955}, 
 {"IRL", "Europe", "Ireland", "2020-12-24", 83073., 918., 770.714, 2192., 8., 
  7., 16823.903, 185.913, 156.085, 443.923, 1.62, 1.418, 1.62, 22., 4.455, 
  255., 51.642, "", "", "", "", 22876., 2.271041*^6, 459.93, 4.633, 15866., 
  3.213, 0.049, 20.6, "tests performed", "", "", "", "", "", "", "", "", "", 
  68.52, 4.937796*^6, 69.874, 38.7, 13.928, 8.678, 67335.293, 0.2, 126.459, 
  3.28, 23., 25.7, "", 2.96, 82.3, 0.955}, {"IRL", "Europe", "Ireland", 
  "2020-12-25", 84098., 1025., 834.857, 2194., 2., 6.429, 17031.485, 207.582, 
  169.075, 444.328, 0.405, 1.302, 1.62, 25., 5.063, 253., 51.237, "", "", "", 
  "", 21423., 2.292464*^6, 464.269, 4.339, 16913., 3.425, 0.049, 20.3, 
  "tests performed", "", "", "", "", "", "", "", "", "", 68.52, 4.937796*^6, 
  69.874, 38.7, 13.928, 8.678, 67335.293, 0.2, 126.459, 3.28, 23., 25.7, "", 
  2.96, 82.3, 0.955}, {"IRL", "Europe", "Ireland", "2020-12-26", 85394., 
  1296., 945.429, 2200., 6., 6.571, 17293.951, 262.465, 191.468, 445.543, 
  1.215, 1.331, 1.62, 23., 4.658, 268., 54.275, "", "", "", "", 11999., 
  2.304463*^6, 466.699, 2.43, 16635., 3.369, 0.057, 17.6, "tests performed", 
  "", "", "", "", "", "", "", "", "", 68.52, 4.937796*^6, 69.874, 38.7, 
  13.928, 8.678, 67335.293, 0.2, 126.459, 3.28, 23., 25.7, "", 2.96, 82.3, 
  0.955}, {"IRL", "Europe", "Ireland", "2020-12-27", 86129., 735., 941., 
  2204., 4., 6.571, 17442.802, 148.852, 190.571, 446.353, 0.81, 1.331, 1.62, 
  27., 5.468, 321., 65.009, 19.893, 4.029, 333.202, 67.48, 3536., 
  2.307999*^6, 467.415, 0.716, 15218., 3.082, 0.062, 16.2, "tests performed", 
  "", "", "", "", "", "", "", "", "", 80.56, 4.937796*^6, 69.874, 38.7, 
  13.928, 8.678, 67335.293, 0.2, 126.459, 3.28, 23., 25.7, "", 2.96, 82.3, 
  0.955}, {"IRL", "Europe", "Ireland", "2020-12-28", 86894., 765., 946.714, 
  2205., 1., 6.714, 17597.73, 154.927, 191.728, 446.556, 0.203, 1.36, 1.67, 
  30., 6.076, 360., 72.907, "", "", "", "", 9405., 2.317404*^6, 469.32, 
  1.905, 14732., 2.984, 0.064, 15.6, "tests performed", "", "", "", "", "", 
  "", "", "", "", 80.56, 4.937796*^6, 69.874, 38.7, 13.928, 8.678, 67335.293, 
  0.2, 126.459, 3.28, 23., 25.7, "", 2.96, 82.3, 0.955}, 
 {"IRL", "Europe", "Ireland", "2020-12-29", 88439., 1545., 1030.143, 2213., 
  8., 6., 17910.622, 312.893, 208.624, 448.176, 1.62, 1.215, 1.75, 34., 
  6.886, 409., 82.83, "", "", "", "", 13805., 2.331209*^6, 472.115, 2.796, 
  14815., 3., 0.07, 14.4, "tests performed", "", "", "", "", "", "", "", "", 
  "", 80.56, 4.937796*^6, 69.874, 38.7, 13.928, 8.678, 67335.293, 0.2, 
  126.459, 3.28, 23., 25.7, "", 2.96, 82.3, 0.955}, 
 {"IRL", "Europe", "Ireland", "2020-12-30", 90157., 1718., 1143.143, 2226., 
  13., 6., 18258.551, 347.929, 231.509, 450.808, 2.633, 1.215, 1.82, 39., 
  7.898, 454., 91.944, "", "", "", "", 17489., 2.348698*^6, 475.657, 3.542, 
  14362., 2.909, 0.08, 12.6, "tests performed", "", "", "", "", "", "", "", 
  "", "", 84.26, 4.937796*^6, 69.874, 38.7, 13.928, 8.678, 67335.293, 0.2, 
  126.459, 3.28, 23., 25.7, "", 2.96, 82.3, 0.955}, 
 {"IRL", "Europe", "Ireland", "2020-12-31", 91779., 1622., 1243.714, 2237., 
  11., 6.429, 18587.038, 328.487, 251.876, 453.036, 2.228, 1.302, 1.88, 42., 
  8.506, 491., 99.437, "", "", "", "", 26312., 2.37501*^6, 480.986, 5.329, 
  14853., 3.008, 0.084, 11.9, "tests performed", 1800., "", "", "", "", 0.04, 
  "", "", "", 84.26, 4.937796*^6, 69.874, 38.7, 13.928, 8.678, 67335.293, 
  0.2, 126.459, 3.28, 23., 25.7, "", 2.96, 82.3, 0.955}, 
 {"IRL", "Europe", "Ireland", "2021-01-01", 93532., 1753., 1347.714, 2248., 
  11., 7.714, 18942.054, 355.017, 272.938, 455.264, 2.228, 1.562, 1.96, 50., 
  10.126, 508., 102.88, "", "", "", "", 27389., 2.402399*^6, 486.533, 5.547, 
  15705., 3.181, 0.086, 11.7, "tests performed", "", "", "", "", 550., "", 
  "", "", 111., 87.96, 4.937796*^6, 69.874, 38.7, 13.928, 8.678, 67335.293, 
  0.2, 126.459, 3.28, 23., 25.7, "", 2.96, 82.3, 0.955}, 
 {"IRL", "Europe", "Ireland", "2021-01-02", 96926., 3394., 1647.429, 2252., 
  4., 7.429, 19629.406, 687.351, 333.636, 456.074, 0.81, 1.504, 2.06, 56., 
  11.341, 581., 117.664, "", "", "", "", 20846., 2.423245*^6, 490.754, 4.222, 
  16969., 3.437, 0.097, 10.3, "tests performed", "", "", "", "", 550., "", 
  "", "", 111., 87.96, 4.937796*^6, 69.874, 38.7, 13.928, 8.678, 67335.293, 
  0.2, 126.459, 3.28, 23., 25.7, "", 2.96, 82.3, 0.955}, 
 {"IRL", "Europe", "Ireland", "2021-01-03", 101887., 4961., 2251.143, 2259., 
  7., 7.857, 20634.105, 1004.699, 455.9, 457.492, 1.418, 1.591, 2.11, 65., 
  13.164, 673., 136.296, 53.71, 10.877, 594.791, 120.457, 28543., 
  2.451788*^6, 496.535, 5.781, 20541., 4.16, 0.11, 9.1, "tests performed", 
  "", "", "", "", 550., "", "", "", 111., 87.96, 4.937796*^6, 69.874, 38.7, 
  13.928, 8.678, 67335.293, 0.2, 126.459, 3.28, 23., 25.7, "", 2.96, 82.3, 
  0.955}, {"IRL", "Europe", "Ireland", "2021-01-04", 107997., 6110., 
  3014.714, 2265., 6., 8.571, 21871.499, 1237.394, 610.538, 458.707, 1.215, 
  1.736, 2.1, 73., 14.784, 744., 150.675, "", "", "", "", 20571., 
  2.472359*^6, 500.701, 4.166, 22136., 4.483, 0.136, 7.3, "tests performed", 
  4000., "", "", "", 550., 0.08, "", "", 111., 87.96, 4.937796*^6, 69.874, 
  38.7, 13.928, 8.678, 67335.293, 0.2, 126.459, 3.28, 23., 25.7, "", 2.96, 
  82.3, 0.955}, {"IRL", "Europe", "Ireland", "2021-01-05", 113322., 5325., 
  3554.714, 2282., 17., 9.857, 22949.915, 1078.416, 719.899, 462.15, 3.443, 
  1.996, 2.01, 76., 15.391, 817., 165.458, "", "", "", "", 19908., 
  2.492267*^6, 504.733, 4.032, 23008., 4.66, 0.154, 6.5, "tests performed", 
  "", "", "", "", 1194., "", "", "", 242., 87.96, 4.937796*^6, 69.874, 38.7, 
  13.928, 8.678, 67335.293, 0.2, 126.459, 3.28, 23., 25.7, "", 2.96, 82.3, 
  0.955}, {"IRL", "Europe", "Ireland", "2021-01-06", 121154., 7832., 
  4428.143, 2299., 17., 10.429, 24536.048, 1586.133, 896.785, 465.592, 3.443, 
  2.112, 1.92, 89., 18.024, 921., 186.52, "", "", "", "", 28370., 
  2.520637*^6, 510.478, 5.745, 24563., 4.974, 0.18, 5.5, "tests performed", 
  "", "", "", "", 1624., "", "", "", 329., 87.96, 4.937796*^6, 69.874, 38.7, 
  13.928, 8.678, 67335.293, 0.2, 126.459, 3.28, 23., 25.7, "", 2.96, 82.3, 
  0.955}, {"IRL", "Europe", "Ireland", "2021-01-07", 127657., 6503., 
  5125.429, 2307., 8., 10., 25853.032, 1316.984, 1037.999, 467.212, 1.62, 
  2.025, 1.79, 101., 20.454, 1022., 206.975, "", "", "", "", 28610., 
  2.549247*^6, 516.272, 5.794, 24891., 5.041, 0.206, 4.9, "tests performed", 
  15314., "", "", "", 1931., 0.31, "", "", 391., 87.96, 4.937796*^6, 69.874, 
  38.7, 13.928, 8.678, 67335.293, 0.2, 126.459, 3.28, 23., 25.7, "", 2.96, 
  82.3, 0.955}, {"IRL", "Europe", "Ireland", "2021-01-08", 135884., 8227., 
  6050.286, 2327., 20., 11.286, 27519.16, 1666.128, 1225.301, 471.263, 4.05, 
  2.286, 1.65, 107., 21.67, 1153., 233.505, "", "", "", "", 27319., 
  2.576566*^6, 521.805, 5.533, 24881., 5.039, 0.243, 4.1, "tests performed", 
  "", "", "", "", 3028., "", "", "", 613., 87.96, 4.937796*^6, 69.874, 38.7, 
  13.928, 8.678, 67335.293, 0.2, 126.459, 3.28, 23., 25.7, "", 2.96, 82.3, 
  0.955}, {"IRL", "Europe", "Ireland", "2021-01-09", 140727., 4843., 
  6257.286, 2336., 9., 12., 28499.962, 980.802, 1267.222, 473.086, 1.823, 
  2.43, 1.49, 121., 24.505, 1285., 260.238, "", "", "", "", 29972., 
  2.606538*^6, 527.875, 6.07, 26185., 5.303, 0.239, 4.2, "tests performed", 
  "", "", "", "", 4124., "", "", "", 835., 85.19, 4.937796*^6, 69.874, 38.7, 
  13.928, 8.678, 67335.293, 0.2, 126.459, 3.28, 23., 25.7, "", 2.96, 82.3, 
  0.955}, {"IRL", "Europe", "Ireland", "2021-01-10", 147613., 6886., 
  6532.286, 2344., 8., 12.143, 29894.512, 1394.549, 1322.915, 474.706, 1.62, 
  2.459, 1.36, 128., 25.922, 1426., 288.793, 115.377, 23.366, 734.039, 
  148.657, 24485., 2.631023*^6, 532.833, 4.959, 25605., 5.186, 0.255, 3.9, 
  "tests performed", 40000., "", "", "", 5221., 0.81, "", "", 1057., 85.19, 
  4.937796*^6, 69.874, 38.7, 13.928, 8.678, 67335.293, 0.2, 126.459, 3.28, 
  23., 25.7, "", 2.96, 82.3, 0.955}, {"IRL", "Europe", "Ireland", 
  "2021-01-11", 152539., 4926., 6363.143, 2352., 8., 12.429, 30892.123, 
  997.611, 1288.661, 476.326, 1.62, 2.517, 1.23, 144., 29.163, 1575., 
  318.968, "", "", "", "", 19794., 2.650817*^6, 536.842, 4.009, 25494., 
  5.163, 0.25, 4., "tests performed", "", "", "", "", 6919., "", "", "", 
  1401., 85.19, 4.937796*^6, 69.874, 38.7, 13.928, 8.678, 67335.293, 0.2, 
  126.459, 3.28, 23., 25.7, "", 2.96, 82.3, 0.955}, 
 {"IRL", "Europe", "Ireland", "2021-01-12", 155591., 3052., 6038.429, 2397., 
  45., 16.429, 31510.212, 618.09, 1222.9, 485.439, 9.113, 3.327, 1.12, 160., 
  32.403, 1690., 342.258, "", "", "", "", 18945., 2.669762*^6, 540.679, 
  3.837, 25356., 5.135, 0.238, 4.2, "tests performed", "", "", "", "", 8157., 
  "", "", "", 1652., 85.19, 4.937796*^6, 69.874, 38.7, 13.928, 8.678, 
  67335.293, 0.2, 126.459, 3.28, 23., 25.7, "", 2.96, 82.3, 0.955}, 
 {"IRL", "Europe", "Ireland", "2021-01-13", 159144., 3553., 5427.143, 2460., 
  63., 23., 32229.764, 719.552, 1099.102, 498.198, 12.759, 4.658, 1.03, 176., 
  35.643, 1750., 354.409, "", "", "", "", 24583., 2.694345*^6, 545.657, 
  4.979, 24815., 5.026, 0.219, 4.6, "tests performed", 77303., "", "", "", 
  9394., 1.57, "", "", 1902., 85.19, 4.937796*^6, 69.874, 38.7, 13.928, 
  8.678, 67335.293, 0.2, 126.459, 3.28, 23., 25.7, "", 2.96, 82.3, 0.955}, 
 {"IRL", "Europe", "Ireland", "2021-01-14", 163057., 3913., 5057.143, 2488., 
  28., 25.857, 33022.223, 792.459, 1024.17, 503.869, 5.671, 5.237, 0.96, 
  173., 35.036, 1792., 362.915, "", "", "", "", 28178., 2.722523*^6, 551.364, 
  5.707, 24754., 5.013, 0.204, 4.9, "tests performed", "", "", "", "", 9452., 
  "", "", "", 1914., 85.19, 4.937796*^6, 69.874, 38.7, 13.928, 8.678, 
  67335.293, 0.2, 126.459, 3.28, 23., 25.7, "", 2.96, 82.3, 0.955}, 
 {"IRL", "Europe", "Ireland", "2021-01-15", 166548., 3491., 4380.571, 2536., 
  48., 29.857, 33729.218, 706.996, 887.151, 513.589, 9.721, 6.047, 0.9, 187., 
  37.871, 1846., 373.851, "", "", "", "", 22833., 2.745356*^6, 555.988, 
  4.624, 24113., 4.883, 0.182, 5.5, "tests performed", "", "", "", "", 8873., 
  "", "", "", 1797., 85.19, 4.937796*^6, 69.874, 38.7, 13.928, 8.678, 
  67335.293, 0.2, 126.459, 3.28, 23., 25.7, "", 2.96, 82.3, 0.955}, 
 {"IRL", "Europe", "Ireland", "2021-01-16", 169780., 3232., 4150.429, 2595., 
  59., 37., 34383.762, 654.543, 840.543, 525.538, 11.949, 7.493, 0.84, 191., 
  38.681, 1848., 374.256, "", "", "", "", 26663., 2.772019*^6, 561.388, 5.4, 
  23640., 4.788, 0.176, 5.7, "tests performed", "", "", "", "", 8293., "", 
  "", "", 1679., 85.19, 4.937796*^6, 69.874, 38.7, 13.928, 8.678, 67335.293, 
  0.2, 126.459, 3.28, 23., 25.7, "", 2.96, 82.3, 0.955}, 
 {"IRL", "Europe", "Ireland", "2021-01-17", 172726., 2946., 3587.571, 2608., 
  13., 37.714, 34980.384, 596.622, 726.553, 528.171, 2.633, 7.638, 0.79, 
  196., 39.694, 1923., 389.445, 140.243, 28.402, 631.592, 127.91, 21441., 
  2.79346*^6, 565.73, 4.342, 23205., 4.699, 0.155, 6.5, "tests performed", 
  94000., "", "", "", 7714., 1.9, "", "", 1562., 85.19, 4.937796*^6, 69.874, 
  38.7, 13.928, 8.678, 67335.293, 0.2, 126.459, 3.28, 23., 25.7, "", 2.96, 
  82.3, 0.955}, {"IRL", "Europe", "Ireland", "2021-01-18", 174843., 2117., 
  3186.286, 2616., 8., 37.714, 35409.118, 428.734, 645.285, 529.791, 1.62, 
  7.638, 0.76, 199., 40.301, 2020., 409.089, "", "", "", "", 18191., 
  2.811651*^6, 569.414, 3.684, 22976., 4.653, 0.139, 7.2, "tests performed", 
  "", "", "", "", 7267., "", "", "", 1472., 85.19, 4.937796*^6, 69.874, 38.7, 
  13.928, 8.678, 67335.293, 0.2, 126.459, 3.28, 23., 25.7, "", 2.96, 82.3, 
  0.955}, {"IRL", "Europe", "Ireland", "2021-01-19", 176839., 1996., 
  3035.429, 2708., 92., 44.429, 35813.347, 404.229, 614.733, 548.423, 18.632, 
  8.998, 0.74, 209., 42.327, 1954., 395.723, "", "", "", "", 19218., 
  2.830869*^6, 573.306, 3.892, 23015., 4.661, 0.132, 7.6, "tests performed", 
  "", "", "", "", 6819., "", "", "", 1381., 85.19, 4.937796*^6, 69.874, 38.7, 
  13.928, 8.678, 67335.293, 0.2, 126.459, 3.28, 23., 25.7, "", 2.96, 82.3, 
  0.955}, {"IRL", "Europe", "Ireland", "2021-01-20", 179324., 2485., 
  2882.857, 2768., 60., 44., 36316.608, 503.261, 583.835, 560.574, 12.151, 
  8.911, 0.71, 210., 42.529, 1941., 393.09, "", "", "", "", 24296., 
  2.855165*^6, 578.227, 4.92, 22974., 4.653, 0.125, 8., "tests performed", 
  121900., "", "", "", 6371., 2.47, "", "", 1290., 85.19, 4.937796*^6, 
  69.874, 38.7, 13.928, 8.678, 67335.293, 0.2, 126.459, 3.28, 23., 25.7, "", 
  2.96, 82.3, 0.955}, {"IRL", "Europe", "Ireland", "2021-01-21", 181922., 
  2598., 2695., 2818., 50., 47.143, 36842.753, 526.146, 545.79, 570.7, 
  10.126, 9.547, 0.69, 214., 43.339, 1949., 394.711, "", "", "", "", 23196., 
  2.878361*^6, 582.924, 4.698, 22263., 4.509, 0.121, 8.3, "tests performed", 
  "", "", "", "", 6528., "", "", "", 1322., 85.19, 4.937796*^6, 69.874, 38.7, 
  13.928, 8.678, 67335.293, 0.2, 126.459, 3.28, 23., 25.7, "", 2.96, 82.3, 
  0.955}, {"IRL", "Europe", "Ireland", "2021-01-22", 184279., 2357., 2533., 
  2870., 52., 47.714, 37320.092, 477.338, 512.982, 581.231, 10.531, 9.663, 
  0.67, 218., 44.149, 1969., 398.761, "", "", "", "", 24189., 2.90255*^6, 
  587.823, 4.899, 22456., 4.548, 0.113, 8.9, "tests performed", "", "", "", 
  "", 6686., "", "", "", 1354., 85.19, 4.937796*^6, 69.874, 38.7, 13.928, 
  8.678, 67335.293, 0.2, 126.459, 3.28, 23., 25.7, "", 2.96, 82.3, 0.955}, 
 {"IRL", "Europe", "Ireland", "2021-01-23", 186184., 1905., 2343.429, 2947., 
  77., 50.286, 37705.891, 385.8, 474.59, 596.825, 15.594, 10.184, 0.64, 216., 
  43.744, 1893., 383.369, "", "", "", "", 21492., 2.924042*^6, 592.176, 
  4.353, 21718., 4.398, 0.108, 9.3, "tests performed", "", "", "", "", 6843., 
  "", "", "", 1386., 85.19, 4.937796*^6, 69.874, 38.7, 13.928, 8.678, 
  67335.293, 0.2, 126.459, 3.28, 23., 25.7, "", 2.96, 82.3, 0.955}, 
 {"IRL", "Europe", "Ireland", "2021-01-24", 187554., 1370., 2118.286, 2970., 
  23., 51.714, 37983.343, 277.452, 428.994, 601.483, 4.658, 10.473, 0.62, 
  221., 44.757, 1914., 387.622, 100.458, 20.345, 516.215, 104.544, 19593., 
  2.943635*^6, 596.144, 3.968, 21454., 4.345, 0.099, 10.1, "tests performed", 
  143000., "", "", "", 7000., 2.9, "", "", 1418., 85.19, 4.937796*^6, 69.874, 
  38.7, 13.928, 8.678, 67335.293, 0.2, 126.459, 3.28, 23., 25.7, "", 2.96, 
  82.3, 0.955}, {"IRL", "Europe", "Ireland", "2021-01-25", 188923., 1369., 
  2011.429, 2977., 7., 51.571, 38260.592, 277.249, 407.354, 602.901, 1.418, 
  10.444, 0.62, 218., 44.149, 1948., 394.508, "", "", "", "", 14884., 
  2.958519*^6, 599.158, 3.014, 20981., 4.249, 0.096, 10.4, "tests performed", 
  "", "", "", "", 6552., "", "", "", 1327., 85.19, 4.937796*^6, 69.874, 38.7, 
  13.928, 8.678, 67335.293, 0.2, 126.459, 3.28, 23., 25.7, "", 2.96, 82.3, 
  0.955}, {"IRL", "Europe", "Ireland", "2021-01-26", 189851., 928., 1858.857, 
  3066., 89., 51.143, 38448.53, 187.938, 376.455, 620.925, 18.024, 10.357, 
  0.61, 216., 43.744, 1823., 369.193, "", "", "", "", 16665., 2.975184*^6, 
  602.533, 3.375, 20616., 4.175, 0.09, 11.1, "tests performed", "", "", "", 
  "", 6105., "", "", "", 1236., 87.96, 4.937796*^6, 69.874, 38.7, 13.928, 
  8.678, 67335.293, 0.2, 126.459, 3.28, 23., 25.7, "", 2.96, 82.3, 0.955}, 
 {"IRL", "Europe", "Ireland", "2021-01-27", 191182., 1331., 1694., 3120., 
  54., 50.286, 38718.084, 269.553, 343.068, 631.861, 10.936, 10.184, 0.62, 
  212., 42.934, 1727., 349.751, "", "", "", "", 22387., 2.997571*^6, 607.067, 
  4.534, 20344., 4.12, 0.083, 12., "tests performed", 161500., 147700., 
  13800., "", 5657., 3.27, 2.99, 0.28, 1146., 87.96, 4.937796*^6, 69.874, 
  38.7, 13.928, 8.678, 67335.293, 0.2, 126.459, 3.28, 23., 25.7, "", 2.96, 
  82.3, 0.955}, {"IRL", "Europe", "Ireland", "2021-01-28", 192645., 1463., 
  1531.857, 3167., 47., 49.857, 39014.37, 296.286, 310.231, 641.379, 9.518, 
  10.097, 0.62, 214., 43.339, 1620., 328.082, "", "", "", "", 21780., 
  3.019351*^6, 611.477, 4.411, 20141., 4.079, 0.076, 13.1, "tests performed", 
  "", "", "", "", 6271., "", "", "", 1270., 87.96, 4.937796*^6, 69.874, 38.7, 
  13.928, 8.678, 67335.293, 0.2, 126.459, 3.28, 23., 25.7, "", 2.96, 82.3, 
  0.955}, {"IRL", "Europe", "Ireland", "2021-01-29", 193892., 1247., 
  1373.286, 3214., 47., 49.143, 39266.912, 252.542, 278.117, 650.898, 9.518, 
  9.952, 0.63, 211., 42.732, 1552., 314.31, "", "", "", "", 21943., 
  3.041294*^6, 615.921, 4.444, 19821., 4.014, 0.069, 14.4, "tests performed", 
  "", "", "", "", 6886., "", "", "", 1395., 87.96, 4.937796*^6, 69.874, 38.7, 
  13.928, 8.678, 67335.293, 0.2, 126.459, 3.28, 23., 25.7, "", 2.96, 82.3, 
  0.955}, {"IRL", "Europe", "Ireland", "2021-01-30", 195303., 1411., 
  1302.714, 3292., 78., 49.286, 39552.667, 285.755, 263.825, 666.694, 15.797, 
  9.981, 0.64, 213., 43.137, 1494., 302.564, "", "", "", "", 21598., 
  3.062892*^6, 620.295, 4.374, 19836., 4.017, 0.066, 15.2, "tests performed", 
  "", "", "", "", 7500., "", "", "", 1519., 87.96, 4.937796*^6, 69.874, 38.7, 
  13.928, 8.678, 67335.293, 0.2, 126.459, 3.28, 23., 25.7, "", 2.96, 82.3, 
  0.955}, {"IRL", "Europe", "Ireland", "2021-01-31", 196547., 1244., 
  1284.714, 3307., 15., 48.143, 39804.601, 251.934, 260.18, 669.732, 3.038, 
  9.75, 0.65, 211., 42.732, 1515., 306.817, 78.576, 15.913, 376.966, 76.343, 
  17649., 3.080541*^6, 623.87, 3.574, 19558., 3.961, 0.066, 15.2, 
  "tests performed", 199800., 150500., 49300., "", 8114., 4.05, 3.05, 1., 
  1643., 87.96, 4.937796*^6, 69.874, 38.7, 13.928, 8.678, 67335.293, 0.2, 
  126.459, 3.28, 23., 25.7, "", 2.96, 82.3, 0.955}, 
 {"IRL", "Europe", "Ireland", "2021-02-01", 197553., 1006., 1232.857, 3317., 
  10., 48.571, 40008.336, 203.735, 249.678, 671.757, 2.025, 9.837, 0.65, 
  207., 41.922, 1529., 309.652, "", "", "", "", 15047., 3.095588*^6, 626.917, 
  3.047, 19581., 3.966, 0.063, 15.9, "tests performed", "", "", "", "", 
  8118., "", "", "", 1644., 87.96, 4.937796*^6, 69.874, 38.7, 13.928, 8.678, 
  67335.293, 0.2, 126.459, 3.28, 23., 25.7, "", 2.96, 82.3, 0.955}, 
 {"IRL", "Europe", "Ireland", "2021-02-02", 198424., 871., 1224.714, 3418., 
  101., 50.286, 40184.73, 176.394, 248.029, 692.212, 20.454, 10.184, 0.66, 
  207., 41.922, 1418., 287.173, "", "", "", "", 16329., 3.111917*^6, 630.224, 
  3.307, 19533., 3.956, 0.063, 15.9, "tests performed", "", "", "", "", 
  8122., "", "", "", 1645., 87.96, 4.937796*^6, 69.874, 38.7, 13.928, 8.678, 
  67335.293, 0.2, 126.459, 3.28, 23., 25.7, "", 2.96, 82.3, 0.955}, 
 {"IRL", "Europe", "Ireland", "2021-02-03", 199430., 1006., 1178.286, 3512., 
  94., 56., 40388.465, 203.735, 238.626, 711.249, 19.037, 11.341, 0.67, 202., 
  40.909, 1366., 276.642, "", "", "", "", 18442., 3.130359*^6, 633.959, 
  3.735, 18970., 3.842, 0.062, 16.1, "tests performed", "", "", "", "", 
  8126., "", "", "", 1646., 87.96, 4.937796*^6, 69.874, 38.7, 13.928, 8.678, 
  67335.293, 0.2, 126.459, 3.28, 23., 25.7, "", 2.96, 82.3, 0.955}, 
 {"IRL", "Europe", "Ireland", "2021-02-04", 200744., 1314., 1157., 3586., 
  74., 59.857, 40654.575, 266.111, 234.315, 726.235, 14.986, 12.122, 0.68, 
  187., 37.871, 1308., 264.896, "", "", "", "", 20214., 3.150573*^6, 638.052, 
  4.094, 18746., 3.796, 0.062, 16.2, "tests performed", "", "", "", "", 
  7643., "", "", "", 1548., 87.96, 4.937796*^6, 69.874, 38.7, 13.928, 8.678, 
  67335.293, 0.2, 126.459, 3.28, 23., 25.7, "", 2.96, 82.3, 0.955}, 
 {"IRL", "Europe", "Ireland", "2021-02-05", 201763., 1019., 1124.429, 3621., 
  35., 58.143, 40860.943, 206.367, 227.719, 733.323, 7.088, 11.775, 0.69, 
  181., 36.656, 1258., 254.77, "", "", "", "", 20278., 3.170851*^6, 642.159, 
  4.107, 18508., 3.748, 0.061, 16.5, "tests performed", 230766., 151212., 
  79554., "", 7159., 4.67, 3.06, 1.61, 1450., 87.96, 4.937796*^6, 69.874, 
  38.7, 13.928, 8.678, 67335.293, 0.2, 126.459, 3.28, 23., 25.7, "", 2.96, 
  82.3, 0.955}, {"IRL", "Europe", "Ireland", "2021-02-06", 202548., 785., 
  1035., 3674., 53., 54.571, 41019.921, 158.978, 209.608, 744.057, 10.734, 
  11.052, 0.69, 180., 36.454, 1199., 242.821, "", "", "", "", 19497., 
  3.190348*^6, 646.108, 3.949, 18208., 3.687, 0.057, 17.6, "tests performed", 
  "", "", "", "", 6486., "", "", "", 1314., 87.96, 4.937796*^6, 69.874, 38.7, 
  13.928, 8.678, 67335.293, 0.2, 126.459, 3.28, 23., 25.7, "", 2.96, 82.3, 
  0.955}, {"IRL", "Europe", "Ireland", "2021-02-07", 203568., 1020., 1003., 
  3686., 12., 54.143, 41226.491, 206.57, 203.127, 746.487, 2.43, 10.965, 
  0.71, 179., 36.251, 1203., 243.631, 47.742, 9.669, 366.025, 74.127, 15377., 
  3.205725*^6, 649.222, 3.114, 17883., 3.622, 0.056, 17.8, "tests performed", 
  240487., 153654., 86833., "", 5812., 4.87, 3.11, 1.76, 1177., 87.96, 
  4.937796*^6, 69.874, 38.7, 13.928, 8.678, 67335.293, 0.2, 126.459, 3.28, 
  23., 25.7, "", 2.96, 82.3, 0.955}, {"IRL", "Europe", "Ireland", 
  "2021-02-08", 204397., 829., 977.714, 3687., 1., 52.857, 41394.379, 
  167.889, 198.006, 746.689, 0.203, 10.705, 0.72, 175., 35.441, 1212., 
  245.454, "", "", "", "", 12697., 3.218422*^6, 651.793, 2.571, 17548., 
  3.554, 0.056, 17.9, "tests performed", 243353., 154900., 88453., 2866., 
  5337., 4.93, 3.14, 1.79, 1081., 87.96, 4.937796*^6, 69.874, 38.7, 13.928, 
  8.678, 67335.293, 0.2, 126.459, 3.28, 23., 25.7, "", 2.96, 82.3, 0.955}, 
 {"IRL", "Europe", "Ireland", "2021-02-09", 204940., 543., 930.857, 3752., 
  65., 47.714, 41504.347, 109.968, 188.517, 759.853, 13.164, 9.663, 0.74, 
  178., 36.048, 1104., 223.582, "", "", "", "", 15126., 3.233548*^6, 654.857, 
  3.063, 17376., 3.519, 0.054, 18.7, "tests performed", 248284., 158904., 
  89380., 4931., 5157., 5.03, 3.22, 1.81, 1044., 87.96, 4.937796*^6, 69.874, 
  38.7, 13.928, 8.678, 67335.293, 0.2, 126.459, 3.28, 23., 25.7, "", 2.96, 
  82.3, 0.955}, {"IRL", "Europe", "Ireland", "2021-02-10", 205939., 999., 
  929.857, 3794., 42., 40.286, 41706.664, 202.317, 188.314, 768.359, 8.506, 
  8.159, 0.75, 170., 34.428, 1032., 209., "", "", "", "", 18213., 
  3.251761*^6, 658.545, 3.688, 17343., 3.512, 0.054, 18.7, "tests performed", 
  256681., 166863., 89818., 8397., 5472., 5.2, 3.38, 1.82, 1108., 87.96, 
  4.937796*^6, 69.874, 38.7, 13.928, 8.678, 67335.293, 0.2, 126.459, 3.28, 
  23., 25.7, "", 2.96, 82.3, 0.955}, {"IRL", "Europe", "Ireland", 
  "2021-02-11", 206801., 862., 865.286, 3846., 52., 37.143, 41881.236, 
  174.572, 175.237, 778.89, 10.531, 7.522, 0.77, 170., 34.428, 984., 199.279, 
  "", "", "", "", 17372., 3.269133*^6, 662.063, 3.518, 16937., 3.43, 0.051, 
  19.6, "tests performed", 261073., 171239., 89834., 4392., 5214., 5.29, 
  3.47, 1.82, 1056., 87.96, 4.937796*^6, 69.874, 38.7, 13.928, 8.678, 
  67335.293, 0.2, 126.459, 3.28, 23., 25.7, "", 2.96, 82.3, 0.955}, 
 {"IRL", "Europe", "Ireland", "2021-02-12", 207720., 919., 851., 3865., 19., 
  34.857, 42067.352, 186.115, 172.344, 782.738, 3.848, 7.059, 0.79, 173., 
  35.036, 959., 194.216, "", "", "", "", 18841., 3.287974*^6, 665.879, 3.816, 
  16732., 3.389, 0.051, 19.7, "tests performed", 265237., 175238., 89999., 
  4164., 4924., 5.37, 3.55, 1.82, 997., 87.96, 4.937796*^6, 69.874, 38.7, 
  13.928, 8.678, 67335.293, 0.2, 126.459, 3.28, 23., 25.7, "", 2.96, 82.3, 
  0.955}, {"IRL", "Europe", "Ireland", "2021-02-13", 208796., 1076., 892.571, 
  3931., 66., 36.714, 42285.262, 217.911, 180.763, 796.104, 13.366, 7.435, 
  0.8, 170., 34.428, 898., 181.863, "", "", "", "", 18174., 3.306148*^6, 
  669.559, 3.681, 16543., 3.35, 0.054, 18.5, "tests performed", 268551., 
  176926., 91625., 3314., 4704., 5.44, 3.58, 1.86, 953., 87.96, 4.937796*^6, 
  69.874, 38.7, 13.928, 8.678, 67335.293, 0.2, 126.459, 3.28, 23., 25.7, "", 
  2.96, 82.3, 0.955}, {"IRL", "Europe", "Ireland", "2021-02-14", 209582., 
  786., 859.143, 3948., 17., 37.429, 42444.443, 159.18, 173.993, 799.547, 
  3.443, 7.58, 0.8, 160., 32.403, 899., 182.065, 59.678, 12.086, 287.449, 
  58.214, 14450., 3.320598*^6, 672.486, 2.926, 16410., 3.323, 0.052, 19.1, 
  "tests performed", 271942., 180192., 91750., 3391., 4494., 5.51, 3.65, 
  1.86, 910., 87.96, 4.937796*^6, 69.874, 38.7, 13.928, 8.678, 67335.293, 
  0.2, 126.459, 3.28, 23., 25.7, "", 2.96, 82.3, 0.955}, 
 {"IRL", "Europe", "Ireland", "2021-02-15", 210402., 820., 857.857, 3948., 
  0., 37.286, 42610.509, 166.066, 173.733, 799.547, 0., 7.551, 0.81, 158., 
  31.998, 916., 185.508, "", "", "", "", 11452., 3.33205*^6, 674.805, 2.319, 
  16233., 3.287, 0.053, 18.9, "tests performed", 280581., 182193., 98388., 
  8639., 5318., 5.68, 3.69, 1.99, 1077., 87.96, 4.937796*^6, 69.874, 38.7, 
  13.928, 8.678, 67335.293, 0.2, 126.459, 3.28, 23., 25.7, "", 2.96, 82.3, 
  0.955}, {"IRL", "Europe", "Ireland", "2021-02-16", 211113., 711., 881.857, 
  3980., 32., 32.571, 42754.5, 143.991, 178.593, 806.028, 6.481, 6.596, 0.82, 
  155., 31.391, 861., 174.369, "", "", "", "", 13119., 3.345169*^6, 677.462, 
  2.657, 15946., 3.229, 0.055, 18.1, "tests performed", 293752., 187893., 
  105859., 13171., 6495., 5.95, 3.81, 2.14, 1315., 87.96, 4.937796*^6, 
  69.874, 38.7, 13.928, 8.678, 67335.293, 0.2, 126.459, 3.28, 23., 25.7, "", 
  2.96, 82.3, 0.955}, {"IRL", "Europe", "Ireland", "2021-02-17", 211751., 
  638., 830.286, 4036., 56., 34.571, 42883.708, 129.207, 168.149, 817.369, 
  11.341, 7.001, 0.82, 154., 31.188, 831., 168.294, "", "", "", "", 17122., 
  3.362291*^6, 680.93, 3.468, 15790., 3.198, 0.053, 19., "tests performed", 
  310900., 197609., 113291., 17148., 7746., 6.3, 4., 2.29, 1569., 87.96, 
  4.937796*^6, 69.874, 38.7, 13.928, 8.678, 67335.293, 0.2, 126.459, 3.28, 
  23., 25.7, "", 2.96, 82.3, 0.955}, {"IRL", "Europe", "Ireland", 
  "2021-02-18", 212647., 896., 835.143, 4082., 46., 33.714, 43065.165, 
  181.457, 169.133, 826.685, 9.316, 6.828, 0.83, 151., 30.58, 771., 156.143, 
  "", "", "", "", 15829., 3.37812*^6, 684.135, 3.206, 15570., 3.153, 0.054, 
  18.6, "tests performed", 326475., 205955., 120520., 15575., 9343., 6.61, 
  4.17, 2.44, 1892., 87.96, 4.937796*^6, 69.874, 38.7, 13.928, 8.678, 
  67335.293, 0.2, 126.459, 3.28, 23., 25.7, "", 2.96, 82.3, 0.955}, 
 {"IRL", "Europe", "Ireland", "2021-02-19", 213400., 753., 811.429, 4109., 
  27., 34.857, 43217.662, 152.497, 164.33, 832.153, 5.468, 7.059, 0.83, 153., 
  30.985, 754., 152.7, "", "", "", "", 17036., 3.395156*^6, 687.585, 3.45, 
  15312., 3.101, 0.053, 18.9, "tests performed", 340704., 214384., 126320., 
  14229., 10781., 6.9, 4.34, 2.56, 2183., 87.96, 4.937796*^6, 69.874, 38.7, 
  13.928, 8.678, 67335.293, 0.2, 126.459, 3.28, 23., 25.7, "", 2.96, 82.3, 
  0.955}, {"IRL", "Europe", "Ireland", "2021-02-20", 214378., 978., 797.429, 
  4135., 26., 29.143, 43415.726, 198.064, 161.495, 837.418, 5.266, 5.902, 
  0.83, 149., 30.175, 719., 145.612, "", "", "", "", 15606., 3.410762*^6, 
  690.746, 3.161, 14945., 3.027, 0.053, 18.7, "tests performed", 350322., 
  219899., 130423., 9618., 11682., 7.09, 4.45, 2.64, 2366., 87.96, 
  4.937796*^6, 69.874, 38.7, 13.928, 8.678, 67335.293, 0.2, 126.459, 3.28, 
  23., 25.7, "", 2.96, 82.3, 0.955}, {"IRL", "Europe", "Ireland", 
  "2021-02-21", 215057., 679., 782.143, 4136., 1., 26.857, 43553.237, 
  137.511, 158.399, 837.621, 0.203, 5.439, 0.83, 151., 30.58, 744., 150.675, 
  46.748, 9.467, 227.771, 46.128, 14901., 3.425663*^6, 693.764, 3.018, 
  15009., 3.04, 0.052, 19.2, "tests performed", 353971., 222073., 131898., 
  3649., 11718., 7.17, 4.5, 2.67, 2373., 87.96, 4.937796*^6, 69.874, 38.7, 
  13.928, 8.678, 67335.293, 0.2, 126.459, 3.28, 23., 25.7, "", 2.96, 82.3, 
  0.955}, {"IRL", "Europe", "Ireland", "2021-02-22", 215743., 686., 763., 
  4137., 1., 27., 43692.165, 138.928, 154.522, 837.823, 0.203, 5.468, 0.83, 
  156., 31.593, 726., 147.029, "", "", "", "", 11828., 3.437491*^6, 696.159, 
  2.395, 15063., 3.051, 0.051, 19.7, "tests performed", 359616., 226291., 
  133325., 5645., 11291., 7.28, 4.58, 2.7, 2287., 87.96, 4.937796*^6, 69.874, 
  38.7, 13.928, 8.678, 67335.293, 0.2, 126.459, 3.28, 23., 25.7, "", 2.96, 
  82.3, 0.955}, {"IRL", "Europe", "Ireland", "2021-02-23", 216300., 557., 
  741., 4181., 44., 28.714, 43804.969, 112.803, 150.067, 846.734, 8.911, 
  5.815, 0.82, 151., 30.58, 693., 140.346, "", "", "", "", 13841., 
  3.451332*^6, 698.962, 2.803, 15166., 3.071, 0.049, 20.5, "tests performed", 
  373280., 238841., 134439., 13664., 11361., 7.56, 4.84, 2.72, 2301., 87.96, 
  4.937796*^6, 69.874, 38.7, 13.928, 8.678, 67335.293, 0.2, 126.459, 3.28, 
  23., 25.7, "", 2.96, 82.3, 0.955}, {"IRL", "Europe", "Ireland", 
  "2021-02-24", 216840., 540., 727., 4237., 56., 28.714, 43914.329, 109.361, 
  147.232, 858.075, 11.341, 5.815, 0.82, 136., 27.543, 652., 132.043, "", "", 
  "", "", 16607., 3.467939*^6, 702.325, 3.363, 15093., 3.057, 0.048, 20.8, 
  "tests performed", 391355., 254948., 136407., 18075., 11494., 7.93, 5.16, 
  2.76, 2328., 87.96, 4.937796*^6, 69.874, 38.7, 13.928, 8.678, 67335.293, 
  0.2, 126.459, 3.28, 23., 25.7, "", 2.96, 82.3, 0.955}, 
 {"IRL", "Europe", "Ireland", "2021-02-25", 217478., 638., 690.143, 4271., 
  34., 27., 44043.537, 129.207, 139.767, 864.961, 6.886, 5.468, 0.83, 141., 
  28.555, 591., 119.689, "", "", "", "", 18206., 3.486145*^6, 706.012, 3.687, 
  15432., 3.125, 0.045, 22.4, "tests performed", 409529., 271594., 137935., 
  18174., 11865., 8.29, 5.5, 2.79, 2403., 87.96, 4.937796*^6, 69.874, 38.7, 
  13.928, 8.678, 67335.293, 0.2, 126.459, 3.28, 23., 25.7, "", 2.96, 82.3, 
  0.955}, {"IRL", "Europe", "Ireland", "2021-02-26", 218251., 773., 693., 
  4300., 29., 27.286, 44200.084, 156.548, 140.346, 870.834, 5.873, 5.526, 
  0.84, 136., 27.543, 574., 116.246, "", "", "", "", 19178., 3.505323*^6, 
  709.896, 3.884, 15738., 3.187, 0.044, 22.7, "tests performed", 426070., 
  285780., 140290., 16541., 12195., 8.63, 5.79, 2.84, 2470., 87.96, 
  4.937796*^6, 69.874, 38.7, 13.928, 8.678, 67335.293, 0.2, 126.459, 3.28, 
  23., 25.7, "", 2.96, 82.3, 0.955}, {"IRL", "Europe", "Ireland", 
  "2021-02-27", 218980., 729., 657.429, 4313., 13., 25.429, 44347.721, 
  147.637, 133.142, 873.467, 2.633, 5.15, 0.84, 134., 27.138, 550., 111.386, 
  "", "", "", "", 18273., 3.523596*^6, 713.597, 3.701, 16119., 3.264, 0.041, 
  24.5, "tests performed", 435895., 294550., 141345., 9825., 12225., 8.83, 
  5.97, 2.86, 2476., 87.96, 4.937796*^6, 69.874, 38.7, 13.928, 8.678, 
  67335.293, 0.2, 126.459, 3.28, 23., 25.7, "", 2.96, 82.3, 0.955}, 
 {"IRL", "Europe", "Ireland", "2021-02-28", 219592., 612., 647.857, 4319., 
  6., 26.143, 44471.663, 123.942, 131.204, 874.682, 1.215, 5.294, 0.84, 134., 
  27.138, 554., 112.196, 24.866, 5.036, 168.093, 34.042, 13102., 3.536698*^6, 
  716.25, 2.653, 15862., 3.212, 0.041, 24.5, "tests performed", 439782., 
  297899., 141883., 3887., 12259., 8.91, 6.03, 2.87, 2483., 87.96, 
  4.937796*^6, 69.874, 38.7, 13.928, 8.678, 67335.293, 0.2, 126.459, 3.28, 
  23., 25.7, "", 2.96, 82.3, 0.955}, {"IRL", "Europe", "Ireland", 
  "2021-03-01", 220273., 681., 647.143, 4319., 0., 26., 44609.579, 137.916, 
  131.059, 874.682, 0., 5.266, 0.83, 117., 23.695, 540., 109.361, "", "", "", 
  "", 12210., 3.548908*^6, 718.723, 2.473, 15917., 3.224, 0.041, 24.6, 
  "tests performed", 446474., 303550., 142924., 6692., 12408., 9.04, 6.15, 
  2.89, 2513., 84.26, 4.937796*^6, 69.874, 38.7, 13.928, 8.678, 67335.293, 
  0.2, 126.459, 3.28, 23., 25.7, "", 2.96, 82.3, 0.955}, 
 {"IRL", "Europe", "Ireland", "2021-03-02", 220630., 357., 618.571, 4333., 
  14., 21.714, 44681.878, 72.299, 125.273, 877.517, 2.835, 4.398, 0.82, 115., 
  23.29, 498., 100.855, "", "", "", "", 11680., 3.560588*^6, 721.089, 2.365, 
  15608., 3.161, 0.04, 25.2, "tests performed", 460637., 316056., 144581., 
  14163., 12480., 9.33, 6.4, 2.93, 2527., 84.26, 4.937796*^6, 69.874, 38.7, 
  13.928, 8.678, 67335.293, 0.2, 126.459, 3.28, 23., 25.7, "", 2.96, 82.3, 
  0.955}, {"IRL", "Europe", "Ireland", "2021-03-03", 221189., 559., 621.286, 
  4357., 24., 17.143, 44795.087, 113.208, 125.822, 882.377, 4.86, 3.472, 
  0.82, 110., 22.277, 489., 99.032, "", "", "", "", 15277., 3.575865*^6, 
  724.182, 3.094, 15418., 3.122, 0.04, 24.8, "tests performed", "", "", "", 
  "", 12271., "", "", "", 2485., 84.26, 4.937796*^6, 69.874, 38.7, 13.928, 
  8.678, 67335.293, 0.2, 126.459, 3.28, 23., 25.7, "", 2.96, 82.3, 0.955}, 
 {"IRL", "Europe", "Ireland", "2021-03-04", 221649., 460., 595.857, 4396., 
  39., 17.857, 44888.246, 93.159, 120.673, 890.276, 7.898, 3.616, 0.82, 105., 
  21.265, 460., 93.159, "", "", "", "", 14244., 3.590109*^6, 727.067, 2.885, 
  14852., 3.008, 0.04, 24.9, "tests performed", 493873., 346256., 147617., 
  "", 12049., 10., 7.01, 2.99, 2440., 84.26, 4.937796*^6, 69.874, 38.7, 
  13.928, 8.678, 67335.293, 0.2, 126.459, 3.28, 23., 25.7, "", 2.96, 82.3, 
  0.955}, {"IRL", "Europe", "Ireland", "2021-03-05", 222169., 520., 559.714, 
  4405., 9., 15., 44993.556, 105.31, 113.353, 892.098, 1.823, 3.038, 0.82, 
  100., 20.252, 426., 86.273, "", "", "", "", 16640., 3.606749*^6, 730.437, 
  3.37, 14489., 2.934, 0.039, 25.9, "tests performed", 513322., 363601., 
  149721., 19449., 12465., 10.4, 7.36, 3.03, 2524., 84.26, 4.937796*^6, 
  69.874, 38.7, 13.928, 8.678, 67335.293, 0.2, 126.459, 3.28, 23., 25.7, "", 
  2.96, 82.3, 0.955}, {"IRL", "Europe", "Ireland", "2021-03-06", 222699., 
  530., 531.286, 4419., 14., 15.143, 45100.891, 107.335, 107.596, 894.934, 
  2.835, 3.067, 0.84, 103., 20.86, 414., 83.843, "", "", "", "", 13325., 
  3.620074*^6, 733.136, 2.699, 13783., 2.791, 0.039, 25.9, "tests performed", 
  523069., 373149., 149920., 9747., 12453., 10.59, 7.56, 3.04, 2522., 84.26, 
  4.937796*^6, 69.874, 38.7, 13.928, 8.678, 67335.293, 0.2, 126.459, 3.28, 
  23., 25.7, "", 2.96, 82.3, 0.955}, {"IRL", "Europe", "Ireland", 
  "2021-03-07", 223219., 520., 518.143, 4422., 3., 14.714, 45206.201, 105.31, 
  104.934, 895.541, 0.608, 2.98, 0.85, 103., 20.86, 423., 85.666, 20.887, 
  4.23, 182.018, 36.862, 13756., 3.63383*^6, 735.921, 2.786, 13876., 2.81, 
  0.037, 26.8, "tests performed", 525768., 375521., 150247., 2699., 12284., 
  10.65, 7.61, 3.04, 2488., 84.26, 4.937796*^6, 69.874, 38.7, 13.928, 8.678, 
  67335.293, 0.2, 126.459, 3.28, 23., 25.7, "", 2.96, 82.3, 0.955}, 
 {"IRL", "Europe", "Ireland", "2021-03-08", 223651., 432., 482.571, 4422., 
  0., 14.714, 45293.69, 87.488, 97.73, 895.541, 0., 2.98, 0.87, 101., 20.454, 
  418., 84.653, "", "", "", "", 10682., 3.644512*^6, 738.085, 2.163, 13658., 
  2.766, 0.035, 28.3, "tests performed", 536617., 382528., 154089., 10849., 
  12878., 10.87, 7.75, 3.12, 2608., 84.26, 4.937796*^6, 69.874, 38.7, 13.928, 
  8.678, 67335.293, 0.2, 126.459, 3.28, 23., 25.7, "", 2.96, 82.3, 0.955}, 
 {"IRL", "Europe", "Ireland", "2021-03-09", 223957., 306., 475.286, 4452., 
  30., 17., 45355.661, 61.971, 96.255, 901.617, 6.076, 3.443, 0.89, 93., 
  18.834, 397., 80.4, "", "", "", "", 13585., 3.658097*^6, 740.836, 2.751, 
  13930., 2.821, 0.034, 29.3, "tests performed", 553161., 396089., 157072., 
  16544., 13218., 11.2, 8.02, 3.18, 2677., 84.26, 4.937796*^6, 69.874, 38.7, 
  13.928, 8.678, 67335.293, 0.2, 126.459, 3.28, 23., 25.7, "", 2.96, 82.3, 
  0.955}, {"IRL", "Europe", "Ireland", "2021-03-10", 224588., 631., 485.571, 
  4499., 47., 20.286, 45483.451, 127.79, 98.338, 911.135, 9.518, 4.108, 0.92, 
  92., 18.632, 370., 74.932, "", "", "", "", 15592., 3.673689*^6, 743.994, 
  3.158, 13975., 2.83, 0.035, 28.8, "tests performed", 570391., 409662., 
  160729., 17230., 13305., 11.55, 8.3, 3.26, 2695., 84.26, 4.937796*^6, 
  69.874, 38.7, 13.928, 8.678, 67335.293, 0.2, 126.459, 3.28, 23., 25.7, "", 
  2.96, 82.3, 0.955}, {"IRL", "Europe", "Ireland", "2021-03-11", 225179., 
  591., 504.286, 4509., 10., 16.143, 45603.14, 119.689, 102.128, 913.16, 
  2.025, 3.269, 0.93, 87., 17.619, 359., 72.705, "", "", "", "", 15750., 
  3.689439*^6, 747.183, 3.19, 14190., 2.874, 0.036, 28.1, "tests performed", 
  589512., 426819., 162693., 19121., 13663., 11.94, 8.64, 3.29, 2767., 84.26, 
  4.937796*^6, 69.874, 38.7, 13.928, 8.678, 67335.293, 0.2, 126.459, 3.28, 
  23., 25.7, "", 2.96, 82.3, 0.955}, {"IRL", "Europe", "Ireland", 
  "2021-03-12", 225820., 641., 521.571, 4518., 9., 16.143, 45732.955, 
  129.815, 105.628, 914.983, 1.823, 3.269, 0.94, 86., 17.417, 344., 69.667, 
  "", "", "", "", 16499., 3.705938*^6, 750.525, 3.341, 14170., 2.87, 0.037, 
  27.2, "tests performed", 606904., 443092., 163812., 17392., 13369., 12.29, 
  8.97, 3.32, 2707., 84.26, 4.937796*^6, 69.874, 38.7, 13.928, 8.678, 
  67335.293, 0.2, 126.459, 3.28, 23., 25.7, "", 2.96, 82.3, 0.955}, 
 {"IRL", "Europe", "Ireland", "2021-03-13", 226358., 538., 522.714, 4534., 
  16., 16.429, 45841.91, 108.955, 105.86, 918.223, 3.24, 3.327, 0.94, 85., 
  17.214, 340., 68.857, "", "", "", "", 16203., 3.722141*^6, 753.806, 3.281, 
  14581., 2.953, 0.036, 27.9, "tests performed", 615934., 451589., 164345., 
  9030., 13266., 12.47, 9.15, 3.33, 2687., 84.26, 4.937796*^6, 69.874, 38.7, 
  13.928, 8.678, 67335.293, 0.2, 126.459, 3.28, 23., 25.7, "", 2.96, 82.3, 
  0.955}, {"IRL", "Europe", "Ireland", "2021-03-14", 226741., 383., 503.143, 
  4534., 0., 16., 45919.475, 77.565, 101.896, 918.223, 0., 3.24, 0.94, 86., 
  17.417, 349., 70.679, 20.887, 4.23, 163.12, 33.035, 13349., 3.73549*^6, 
  756.51, 2.703, 14523., 2.941, 0.035, 28.9, "tests performed", 617050., 
  452554., 164496., 1116., 13040., 12.5, 9.17, 3.33, 2641., 84.26, 
  4.937796*^6, 69.874, 38.7, 13.928, 8.678, 67335.293, 0.2, 126.459, 3.28, 
  23., 25.7, "", 2.96, 82.3, 0.955}, {"IRL", "Europe", "Ireland", 
  "2021-03-15", 227316., 575., 523.571, 4534., 0., 16., 46035.924, 116.449, 
  106.033, 918.223, 0., 3.24, 0.96, 85., 17.214, 360., 72.907, "", "", "", 
  "", 10586., 3.746076*^6, 758.653, 2.144, 14509., 2.938, 0.036, 27.7, 
  "tests performed", 620580., 455182., 165398., 3530., 11995., 12.57, 9.22, 
  3.35, 2429., 84.26, 4.937796*^6, 69.874, 38.7, 13.928, 8.678, 67335.293, 
  0.2, 126.459, 3.28, 23., 25.7, "", 2.96, 82.3, 0.955}, 
 {"IRL", "Europe", "Ireland", "2021-03-16", 227663., 347., 529.429, 4552., 
  18., 14.286, 46106.198, 70.274, 107.22, 921.869, 3.645, 2.893, 0.97, 85., 
  17.214, 355., 71.894, "", "", "", "", 11392., 3.757468*^6, 760.961, 2.307, 
  14196., 2.875, 0.037, 26.8, "tests performed", 632359., 463500., 168859., 
  11779., 11314., 12.81, 9.39, 3.42, 2291., 84.26, 4.937796*^6, 69.874, 38.7, 
  13.928, 8.678, 67335.293, 0.2, 126.459, 3.28, 23., 25.7, "", 2.96, 82.3, 
  0.955}, {"IRL", "Europe", "Ireland", "2021-03-17", 228215., 552., 518.143, 
  4566., 14., 9.571, 46217.989, 111.791, 104.934, 924.704, 2.835, 1.938, 
  0.98, 82., 16.607, 350., 70.882, "", "", "", "", 15990., 3.773458*^6, 
  764.199, 3.238, 14253., 2.887, 0.036, 27.5, "tests performed", 639586., 
  468328., 171258., 7227., 9885., 12.95, 9.48, 3.47, 2002., 84.26, 
  4.937796*^6, 69.874, 38.7, 13.928, 8.678, 67335.293, 0.2, 126.459, 3.28, 
  23., 25.7, "", 2.96, 82.3, 0.955}, {"IRL", "Europe", "Ireland", 
  "2021-03-18", 228796., 581., 516.714, 4566., 0., 8.143, 46335.653, 117.664, 
  104.645, 924.704, 0., 1.649, 0.99, 83., 16.809, 345., 69.869, "", "", "", 
  "", 13514., 3.786972*^6, 766.936, 2.737, 13933., 2.822, 0.037, 27., 
  "tests performed", 654251., 478725., 175526., 14665., 9248., 13.25, 9.7, 
  3.55, 1873., 84.26, 4.937796*^6, 69.874, 38.7, 13.928, 8.678, 67335.293, 
  0.2, 126.459, 3.28, 23., 25.7, "", 2.96, 82.3, 0.955}, 
 {"IRL", "Europe", "Ireland", "2021-03-19", 229306., 510., 498., 4576., 10., 
  8.286, 46438.938, 103.285, 100.855, 926.729, 2.025, 1.678, 1., 87., 17.619, 
  336., 68.047, "", "", "", "", 12942., 3.799914*^6, 769.557, 2.621, 13425., 
  2.719, 0.037, 27., "tests performed", 668529., 487466., 181063., 14278., 
  8804., 13.54, 9.87, 3.67, 1783., 84.26, 4.937796*^6, 69.874, 38.7, 13.928, 
  8.678, 67335.293, 0.2, 126.459, 3.28, 23., 25.7, "", 2.96, 82.3, 0.955}, 
 {"IRL", "Europe", "Ireland", "2021-03-20", 229831., 525., 496.143, 4585., 
  9., 7.286, 46545.26, 106.323, 100.479, 928.552, 1.823, 1.475, 1.01, 83., 
  16.809, 328., 66.426, "", "", "", "", 16621., 3.816535*^6, 772.923, 3.366, 
  13485., 2.731, 0.037, 27.2, "tests performed", 675946., 492106., 183840., 
  7417., 8573., 13.69, 9.97, 3.72, 1736., 84.26, 4.937796*^6, 69.874, 38.7, 
  13.928, 8.678, 67335.293, 0.2, 126.459, 3.28, 23., 25.7, "", 2.96, 82.3, 
  0.955}, {"IRL", "Europe", "Ireland", "2021-03-21", 230599., 768., 551.143, 
  4587., 2., 7.571, 46700.795, 155.535, 111.617, 928.957, 0.405, 1.533, 1.03, 
  80., 16.202, 360., 72.907, 27.85, 5.64, 132.286, 26.791, 14882., 
  3.831417*^6, 775.937, 3.014, 13704., 2.775, 0.04, 24.9, "tests performed", 
  680015., 495824., 184191., 4069., 8995., 13.77, 10.04, 3.73, 1822., 84.26, 
  4.937796*^6, 69.874, 38.7, 13.928, 8.678, 67335.293, 0.2, 126.459, 3.28, 
  23., 25.7, "", 2.96, 82.3, 0.955}, {"IRL", "Europe", "Ireland", 
  "2021-03-22", 231119., 520., 543.286, 4588., 1., 7.714, 46806.105, 105.31, 
  110.026, 929.159, 0.203, 1.562, 1.02, 80., 16.202, 359., 72.705, "", "", 
  "", "", 12722., 3.844139*^6, 778.513, 2.576, 14009., 2.837, 0.039, 25.8, 
  "tests performed", 690449., 503796., 186653., 10434., 9981., 13.98, 10.2, 
  3.78, 2021., 84.26, 4.937796*^6, 69.874, 38.7, 13.928, 8.678, 67335.293, 
  0.2, 126.459, 3.28, 23., 25.7, "", 2.96, 82.3, 0.955}, 
 {"IRL", "Europe", "Ireland", "2021-03-23", 231484., 365., 545.857, 4610., 
  22., 8.286, 46880.025, 73.92, 110.547, 933.615, 4.455, 1.678, 1.02, 76., 
  15.391, 357., 72.299, "", "", "", "", 15044., 3.859183*^6, 781.56, 3.047, 
  14531., 2.943, 0.038, 26.6, "tests performed", 709348., 515800., 193548., 
  18899., 10998., 14.37, 10.45, 3.92, 2227., 84.26, 4.937796*^6, 69.874, 
  38.7, 13.928, 8.678, 67335.293, 0.2, 126.459, 3.28, 23., 25.7, "", 2.96, 
  82.3, 0.955}, {"IRL", "Europe", "Ireland", "2021-03-24", 232164., 680., 
  564.143, 4628., 18., 8.857, 47017.738, 137.713, 114.25, 937.26, 3.645, 
  1.794, 1.02, 75., 15.189, 329., 66.629, "", "", "", "", 20112., 
  3.879295*^6, 785.633, 4.073, 15120., 3.062, 0.037, 26.8, "tests performed", 
  732678., 529984., 202694., 23330., 13299., 14.84, 10.73, 4.1, 2693., 84.26, 
  4.937796*^6, 69.874, 38.7, 13.928, 8.678, 67335.293, 0.2, 126.459, 3.28, 
  23., 25.7, "", 2.96, 82.3, 0.955}, {"IRL", "Europe", "Ireland", 
  "2021-03-25", 232758., 594., 566., 4631., 3., 9.286, 47138.035, 120.297, 
  114.626, 937.868, 0.608, 1.881, 1.01, 75., 15.189, 312., 63.186, "", "", 
  "", "", 17979., 3.897274*^6, 789.274, 3.641, 15757., 3.191, 0.036, 27.8, 
  "tests performed", 760168., 548945., 211223., 27490., 15131., 15.39, 11.12, 
  4.28, 3064., 84.26, 4.937796*^6, 69.874, 38.7, 13.928, 8.678, 67335.293, 
  0.2, 126.459, 3.28, 23., 25.7, "", 2.96, 82.3, 0.955}, 
 {"IRL", "Europe", "Ireland", "2021-03-26", 233327., 569., 574.429, 4651., 
  20., 10.714, 47253.268, 115.234, 116.333, 941.918, 4.05, 2.17, 1., 66., 
  13.366, 317., 64.199, "", "", "", "", 18491., 3.915765*^6, 793.019, 3.745, 
  16550., 3.352, 0.035, 28.8, "tests performed", 786569., 567023., 219546., 
  26401., 16863., 15.93, 11.48, 4.45, 3415., 84.26, 4.937796*^6, 69.874, 
  38.7, 13.928, 8.678, 67335.293, 0.2, 126.459, 3.28, 23., 25.7, "", 2.96, 
  82.3, 0.955}, {"IRL", "Europe", "Ireland", "2021-03-27", 233937., 610., 
  586.571, 4653., 2., 9.714, 47376.805, 123.537, 118.792, 942.323, 0.405, 
  1.967, 1., 65., 13.164, 304., 61.566, "", "", "", "", 21134., 3.936899*^6, 
  797.299, 4.28, 17195., 3.482, 0.034, 29.3, "tests performed", 802502., 
  577641., 224861., 15933., 18079., 16.25, 11.7, 4.55, 3661., 84.26, 
  4.937796*^6, 69.874, 38.7, 13.928, 8.678, 67335.293, 0.2, 126.459, 3.28, 
  23., 25.7, "", 2.96, 82.3, 0.955}, {"IRL", "Europe", "Ireland", 
  "2021-03-28", 234541., 604., 563.143, 4666., 13., 11.286, 47499.127, 
  122.322, 114.047, 944.956, 2.633, 2.286, 0.99, 68., 13.771, 322., 65.211, 
  18.898, 3.827, 112.394, 22.762, 19619., 3.956518*^6, 801.272, 3.973, 
  17872., 3.619, 0.032, 31.7, "tests performed", 806541., 580857., 225684., 
  4039., 18075., 16.33, 11.76, 4.57, 3661., 84.26, 4.937796*^6, 69.874, 38.7, 
  13.928, 8.678, 67335.293, 0.2, 126.459, 3.28, 23., 25.7, "", 2.96, 82.3, 
  0.955}, {"IRL", "Europe", "Ireland", "2021-03-29", 235078., 537., 565.571, 
  4667., 1., 11.286, 47607.88, 108.753, 114.539, 945.159, 0.203, 2.286, 0.98, 
  70., 14.176, 331., 67.034, "", "", "", "", 13507., 3.970025*^6, 804.007, 
  2.735, 17984., 3.642, 0.031, 31.8, "tests performed", 819676., 590688., 
  228988., 13135., 18461., 16.6, 11.96, 4.64, 3739., 84.26, 4.937796*^6, 
  69.874, 38.7, 13.928, 8.678, 67335.293, 0.2, 126.459, 3.28, 23., 25.7, "", 
  2.96, 82.3, 0.955}, {"IRL", "Europe", "Ireland", "2021-03-30", 235444., 
  366., 565.714, 4681., 14., 10.143, 47682.002, 74.122, 114.568, 947.994, 
  2.835, 2.054, 0.96, 65., 13.164, 310., 62.781, "", "", "", "", 14957., 
  3.984982*^6, 807.037, 3.029, 17971., 3.639, 0.031, 31.8, "tests performed", 
  840561., 603802., 236759., 20885., 18745., 17.02, 12.23, 4.79, 3796., 
  84.26, 4.937796*^6, 69.874, 38.7, 13.928, 8.678, 67335.293, 0.2, 126.459, 
  3.28, 23., 25.7, "", 2.96, 82.3, 0.955}, {"IRL", "Europe", "Ireland", 
  "2021-03-31", 235854., 410., 527.143, 4687., 6., 8.429, 47765.035, 83.033, 
  106.757, 949.209, 1.215, 1.707, 0.95, 64., 12.961, 297., 60.148, "", "", 
  "", "", 21152., 4.006134*^6, 811.32, 4.284, 18120., 3.67, 0.029, 34.4, 
  "tests performed", 865460., 619003., 246457., 24899., 18969., 17.53, 12.54, 
  4.99, 3842., 84.26, 4.937796*^6, 69.874, 38.7, 13.928, 8.678, 67335.293, 
  0.2, 126.459, 3.28, 23., 25.7, "", 2.96, 82.3, 0.955}, 
 {"IRL", "Europe", "Ireland", "2021-04-01", 236600., 746., 548.857, 4705., 
  18., 10.571, 47916.115, 151.08, 111.154, 952.854, 3.645, 2.141, 0.96, 63., 
  12.759, 274., 55.49, "", "", "", "", 19535., 4.025669*^6, 815.276, 3.956, 
  18342., 3.715, 0.03, 33.4, "tests performed", 893375., 636963., 256412., 
  27915., 19030., 18.09, 12.9, 5.19, 3854., 84.26, 4.937796*^6, 69.874, 38.7, 
  13.928, 8.678, 67335.293, 0.2, 126.459, 3.28, 23., 25.7, "", 2.96, 82.3, 
  0.955}, {"IRL", "Europe", "Ireland", "2021-04-02", 237187., 587., 551.429, 
  4713., 8., 8.857, 48034.994, 118.879, 111.675, 954.474, 1.62, 1.794, 0.94, 
  62., 12.556, 264., 53.465, "", "", "", "", 19031., 4.0447*^6, 819.131, 
  3.854, 18419., 3.73, 0.03, 33.4, "tests performed", 923878., 655292., 
  268586., 30503., 19616., 18.71, 13.27, 5.44, 3973., 84.26, 4.937796*^6, 
  69.874, 38.7, 13.928, 8.678, 67335.293, 0.2, 126.459, 3.28, 23., 25.7, "", 
  2.96, 82.3, 0.955}, {"IRL", "Europe", "Ireland", "2021-04-03", 237695., 
  508., 536.857, 4715., 2., 8.857, 48137.874, 102.88, 108.724, 954.879, 
  0.405, 1.794, 0.92, 65., 13.164, 242., 49.01, "", "", "", "", 16662., 
  4.061362*^6, 822.505, 3.374, 17780., 3.601, 0.03, 33.1, "tests performed", 
  932324., 660800., 271524., 8446., 18546., 18.88, 13.38, 5.5, 3756., 84.26, 
  4.937796*^6, 69.874, 38.7, 13.928, 8.678, 67335.293, 0.2, 126.459, 3.28, 
  23., 25.7, "", 2.96, 82.3, 0.955}, {"IRL", "Europe", "Ireland", 
  "2021-04-04", 238148., 453., 515.286, 4718., 3., 7.429, 48229.615, 91.741, 
  104.355, 955.487, 0.608, 1.504, 0.9, 58., 11.746, 242., 49.01, 22.877, 
  4.633, 84.544, 17.122, 13946., 4.075308*^6, 825.329, 2.824, 16970., 3.437, 
  0.03, 32.9, "tests performed", "", "", "", "", 18580., "", "", "", 3763., 
  84.26, 4.937796*^6, 69.874, 38.7, 13.928, 8.678, 67335.293, 0.2, 126.459, 
  3.28, 23., 25.7, "", 2.96, 82.3, 0.955}, {"IRL", "Europe", "Ireland", 
  "2021-04-05", 238466., 318., 484., 4718., 0., 7.286, 48294.016, 64.401, 
  98.019, 955.487, 0., 1.475, 0.89, 58., 11.746, 260., 52.655, "", "", "", 
  "", 11954., 4.087262*^6, 827.75, 2.421, 16748., 3.392, 0.029, 34.6, 
  "tests performed", 940883., 667182., 273701., "", 17315., 19.05, 13.51, 
  5.54, 3507., 84.26, 4.937796*^6, 69.874, 38.7, 13.928, 8.678, 67335.293, 
  0.2, 126.459, 3.28, 23., 25.7, "", 2.96, 82.3, 0.955}, 
 {"IRL", "Europe", "Ireland", "2021-04-06", 238907., 441., 494.714, 4727., 
  9., 6.571, 48383.327, 89.311, 100.189, 957.31, 1.823, 1.331, 0.89, 60., 
  12.151, 261., 52.858, "", "", "", "", 13864., 4.101126*^6, 830.558, 2.808, 
  16592., 3.36, 0.03, 33.5, "tests performed", 961887., 679844., 282043., 
  21004., 17332., 19.48, 13.77, 5.71, 3510., 84.26, 4.937796*^6, 69.874, 
  38.7, 13.928, 8.678, 67335.293, 0.2, 126.459, 3.28, 23., 25.7, "", 2.96, 
  82.3, 0.955}, {"IRL", "Europe", "Ireland", "2021-04-07", 239325., 418., 
  495.857, 4732., 5., 6.429, 48467.98, 84.653, 100.421, 958.322, 1.013, 
  1.302, 0.88, 56., 11.341, 232., 46.985, "", "", "", "", 16151., 
  4.117277*^6, 833.829, 3.271, 15878., 3.216, 0.031, 32., "tests performed", 
  1.018264*^6, 716636., 301628., 56377., 21829., 20.62, 14.51, 6.11, 4421., 
  84.26, 4.937796*^6, 69.874, 38.7, 13.928, 8.678, 67335.293, 0.2, 126.459, 
  3.28, 23., 25.7, "", 2.96, 82.3, 0.955}, {"IRL", "Europe", "Ireland", 
  "2021-04-08", 239723., 398., 446.143, 4737., 5., 4.571, 48548.583, 80.603, 
  90.353, 959.335, 1.013, 0.926, 0.87, 55., 11.139, 226., 45.769, "", "", "", 
  "", 19214., 4.136491*^6, 837.72, 3.891, 15832., 3.206, 0.028, 35.5, 
  "tests performed", "", "", "", "", 19817., "", "", "", 4013., 84.26, 
  4.937796*^6, 69.874, 38.7, 13.928, 8.678, 67335.293, 0.2, 126.459, 3.28, 
  23., 25.7, "", 2.96, 82.3, 0.955}, {"IRL", "Europe", "Ireland", 
  "2021-04-09", 240192., 469., 429.286, 4769., 32., 8., 48643.565, 94.982, 
  86.939, 965.816, 6.481, 1.62, 0.87, 53., 10.734, 212., 42.934, "", "", "", 
  "", 16795., 4.153286*^6, 841.121, 3.401, 15512., 3.141, 0.028, 36.1, 
  "tests performed", 1.045919*^6, 735997., 309922., "", 17434., 21.18, 14.91, 
  6.28, 3531., 84.26, 4.937796*^6, 69.874, 38.7, 13.928, 8.678, 67335.293, 
  0.2, 126.459, 3.28, 23., 25.7, "", 2.96, 82.3, 0.955}, 
 {"IRL", "Europe", "Ireland", "2021-04-10", 240643., 451., 421.143, 4783., 
  14., 9.714, 48734.901, 91.336, 85.29, 968.651, 2.835, 1.967, 0.88, 52., 
  10.531, 208., 42.124, "", "", "", "", 16849., 4.170135*^6, 844.534, 3.412, 
  15539., 3.147, 0.027, 36.9, "tests performed", "", "", "", "", 17496., "", 
  "", "", 3543., 84.26, 4.937796*^6, 69.874, 38.7, 13.928, 8.678, 67335.293, 
  0.2, 126.459, 3.28, 23., 25.7, "", 2.96, 82.3, 0.955}, 
 {"IRL", "Europe", "Ireland", "2021-04-11", 240945., 302., 399.571, 4785., 
  2., 9.571, 48796.062, 61.161, 80.921, 969.056, 0.405, 1.938, 0.88, 53., 
  10.734, 213., 43.137, 10.941, 2.216, 85.538, 17.323, 14355., 4.18449*^6, 
  847.441, 2.907, 15597., 3.159, 0.026, 39., "tests performed", 1.063666*^6, 
  749450., 314216., "", 18152., 21.54, 15.18, 6.36, 3676., 84.26, 
  4.937796*^6, 69.874, 38.7, 13.928, 8.678, 67335.293, 0.2, 126.459, 3.28, 
  23., 25.7, "", 2.96, 82.3, 0.955}, {"IRL", "Europe", "Ireland", 
  "2021-04-12", 241330., 385., 409.143, 4785., 0., 9.571, 48874.032, 77.97, 
  82.859, 969.056, 0., 1.938, 0.89, 50., 10.126, 227., 45.972, "", "", "", 
  "", 11918., 4.196408*^6, 849.854, 2.414, 15592., 3.158, 0.026, 38.1, 
  "tests performed", 1.076216*^6, 758763., 317453., 12550., 19333., 21.8, 
  15.37, 6.43, 3915., 80.56, 4.937796*^6, 69.874, 38.7, 13.928, 8.678, 
  67335.293, 0.2, 126.459, 3.28, 23., 25.7, "", 2.96, 82.3, 0.955}, 
 {"IRL", "Europe", "Ireland", "2021-04-13", 241684., 354., 396.714, 4803., 
  18., 10.857, 48945.724, 71.692, 80.342, 972.701, 3.645, 2.199, 0.9, 48., 
  9.721, 206., 41.719, "", "", "", "", 13650., 4.210058*^6, 852.619, 2.764, 
  15562., 3.152, 0.025, 39.2, "tests performed", 1.094964*^6, 769721., 
  325243., 18748., 19011., 22.18, 15.59, 6.59, 3850., 80.56, 4.937796*^6, 
  69.874, 38.7, 13.928, 8.678, 67335.293, 0.2, 126.459, 3.28, 23., 25.7, "", 
  2.96, 82.3, 0.955}, {"IRL", "Europe", "Ireland", "2021-04-14", 242105., 
  421., 397.143, 4812., 9., 11.429, 49030.985, 85.261, 80.429, 974.524, 
  1.823, 2.315, 0.9, 49., 9.923, 192., 38.884, "", "", "", "", 16872., 
  4.22693*^6, 856.036, 3.417, 15665., 3.172, 0.025, 39.4, "tests performed", 
  1.121003*^6, 789526., 331477., 26039., 14677., 22.7, 15.99, 6.71, 2972., 
  80.56, 4.937796*^6, 69.874, 38.7, 13.928, 8.678, 67335.293, 0.2, 126.459, 
  3.28, 23., 25.7, "", 2.96, 82.3, 0.955}, {"IRL", "Europe", "Ireland", 
  "2021-04-15", 242402., 297., 382.714, 4820., 8., 11.857, 49091.133, 60.148, 
  77.507, 976.144, 1.62, 2.401, 0.9, 51., 10.328, 184., 37.264, "", "", "", 
  "", 14926., 4.241856*^6, 859.059, 3.023, 15052., 3.048, 0.025, 39.3, 
  "tests performed", "", "", "", "", 17512., "", "", "", 3547., 80.56, 
  4.937796*^6, 69.874, 38.7, 13.928, 8.678, 67335.293, 0.2, 126.459, 3.28, 
  23., 25.7, "", 2.96, 82.3, 0.955}, {"IRL", "Europe", "Ireland", 
  "2021-04-16", 242819., 417., 375.286, 4831., 11., 8.857, 49175.584, 84.451, 
  76.003, 978.372, 2.228, 1.794, 0.92, 53., 10.734, 190., 38.479, "", "", "", 
  "", 15404., 4.25726*^6, 862.178, 3.12, 14853., 3.008, 0.025, 39.6, 
  "tests performed", 1.188354*^6, 838644., 349710., "", 20348., 24.07, 16.98, 
  7.08, 4121., 80.56, 4.937796*^6, 69.874, 38.7, 13.928, 8.678, 67335.293, 
  0.2, 126.459, 3.28, 23., 25.7, "", 2.96, 82.3, 0.955}, 
 {"IRL", "Europe", "Ireland", "2021-04-17", 243238., 419., 370.714, 4835., 
  4., 7.429, 49260.439, 84.856, 75.077, 979.182, 0.81, 1.504, 0.94, 50., 
  10.126, 183., 37.061, "", "", "", "", 14999., 4.272259*^6, 865.216, 3.038, 
  14589., 2.955, 0.025, 39.4, "tests performed", 1.204063*^6, 852189., 
  351874., 15709., 21324., 24.38, 17.26, 7.13, 4319., 80.56, 4.937796*^6, 
  69.874, 38.7, 13.928, 8.678, 67335.293, 0.2, 126.459, 3.28, 23., 25.7, "", 
  2.96, 82.3, 0.955}, {"IRL", "Europe", "Ireland", "2021-04-18", 243508., 
  270., 366.143, 4836., 1., 7.286, 49315.12, 54.68, 74.151, 979.384, 0.203, 
  1.475, 0.96, 47., 9.518, 181., 36.656, 12.93, 2.619, 84.544, 17.122, 
  14507., 4.286766*^6, 868.154, 2.938, 14611., 2.959, 0.025, 39.9, 
  "tests performed", 1.208459*^6, 855512., 352947., 4396., 20685., 24.47, 
  17.33, 7.15, 4189., 80.56, 4.937796*^6, 69.874, 38.7, 13.928, 8.678, 
  67335.293, 0.2, 126.459, 3.28, 23., 25.7, "", 2.96, 82.3, 0.955}, 
 {"IRL", "Europe", "Ireland", "2021-04-19", 243911., 403., 368.714, 4836., 
  0., 7.286, 49396.735, 81.615, 74.672, 979.384, 0., 1.475, 0.99, 50., 
  10.126, 183., 37.061, "", "", "", "", 11881., 4.298647*^6, 870.56, 2.406, 
  14606., 2.958, 0.025, 39.6, "tests performed", "", "", "", "", 21214., "", 
  "", "", 4296., 80.56, 4.937796*^6, 69.874, 38.7, 13.928, 8.678, 67335.293, 
  0.2, 126.459, 3.28, 23., 25.7, "", 2.96, 82.3, 0.955}, 
 {"IRL", "Europe", "Ireland", "2021-04-20", 244297., 386., 373.286, 4847., 
  11., 6.286, 49474.907, 78.173, 75.598, 981.612, 2.228, 1.273, 1.01, 48., 
  9.721, 179., 36.251, "", "", "", "", 15085., 4.313732*^6, 873.615, 3.055, 
  14811., 3., 0.025, 39.7, "tests performed", 1.240965*^6, 878823., 362142., 
  "", 20857., 25.13, 17.8, 7.33, 4224., 80.56, 4.937796*^6, 69.874, 38.7, 
  13.928, 8.678, 67335.293, 0.2, 126.459, 3.28, 23., 25.7, "", 2.96, 82.3, 
  0.955}, {"IRL", "Europe", "Ireland", "2021-04-21", 244695., 398., 370., 
  4856., 9., 6.286, 49555.51, 80.603, 74.932, 983.435, 1.823, 1.273, 1.03, 
  47., 9.518, 182., 36.859, "", "", "", "", 19058., 4.33279*^6, 877.474, 
  3.86, 15123., 3.063, 0.024, 40.9, "tests performed", 1.275828*^6, 904774., 
  371054., 34863., 22118., 25.84, 18.32, 7.51, 4479., 80.56, 4.937796*^6, 
  69.874, 38.7, 13.928, 8.678, 67335.293, 0.2, 126.459, 3.28, 23., 25.7, "", 
  2.96, 82.3, 0.955}, {"IRL", "Europe", "Ireland", "2021-04-22", 245310., 
  615., 415.429, 4866., 10., 6.571, 49680.06, 124.549, 84.132, 985.46, 2.025, 
  1.331, 1.05, 48., 9.721, 176., 35.643, "", "", "", "", 18095., 4.350885*^6, 
  881.139, 3.665, 15576., 3.154, 0.027, 37.5, "tests performed", 1.317165*^6, 
  934980., 382185., 41337., 23212., 26.68, 18.94, 7.74, 4701., 80.56, 
  4.937796*^6, 69.874, 38.7, 13.928, 8.678, 67335.293, 0.2, 126.459, 3.28, 
  23., 25.7, "", 2.96, 82.3, 0.955}, {"IRL", "Europe", "Ireland", 
  "2021-04-23", 245743., 433., 417.714, 4867., 1., 5.143, 49767.751, 87.691, 
  84.595, 985.662, 0.203, 1.042, 1.04, 48., 9.721, 166., 33.618, "", "", "", 
  "", 19557., 4.370442*^6, 885.1, 3.961, 16169., 3.275, 0.026, 38.7, 
  "tests performed", 1.359921*^6, 966611., 393310., 42756., 24510., 27.54, 
  19.58, 7.97, 4964., 80.56, 4.937796*^6, 69.874, 38.7, 13.928, 8.678, 
  67335.293, 0.2, 126.459, 3.28, 23., 25.7, "", 2.96, 82.3, 0.955}, 
 {"IRL", "Europe", "Ireland", "2021-04-24", 246204., 461., 423.714, 4872., 
  5., 5.286, 49861.112, 93.361, 85.81, 986.675, 1.013, 1.07, 1.04, 46., 
  9.316, 162., 32.808, "", "", "", "", 17803., 4.388245*^6, 888.705, 3.605, 
  16569., 3.356, 0.026, 39.1, "tests performed", 1.385753*^6, 987681., 
  398072., 25832., 25956., 28.06, 20., 8.06, 5257., 80.56, 4.937796*^6, 
  69.874, 38.7, 13.928, 8.678, 67335.293, 0.2, 126.459, 3.28, 23., 25.7, "", 
  2.96, 82.3, 0.955}, {"IRL", "Europe", "Ireland", "2021-04-25", 246633., 
  429., 446.429, 4873., 1., 5.286, 49947.993, 86.881, 90.41, 986.878, 0.203, 
  1.07, 1.04, 45., 9.113, 174., 35.238, 16.909, 3.424, 84.544, 17.122, 
  15829., 4.404074*^6, 891.911, 3.206, 16758., 3.394, 0.027, 37.5, 
  "tests performed", 1.398061*^6, 998134., 399927., 12308., 27086., 28.31, 
  20.21, 8.1, 5485., 80.56, 4.937796*^6, 69.874, 38.7, 13.928, 8.678, 
  67335.293, 0.2, 126.459, 3.28, 23., 25.7, "", 2.96, 82.3, 0.955}, 
 {"IRL", "Europe", "Ireland", "2021-04-26", 247069., 436., 451.143, 4874., 
  1., 5.429, 50036.291, 88.299, 91.365, 987.08, 0.203, 1.099, 1.04, 46., 
  9.316, 184., 37.264, "", "", "", "", 12839., 4.416913*^6, 894.511, 2.6, 
  16895., 3.422, 0.027, 37.4, "tests performed", 1.417942*^6, 1.01464*^6, 
  403302., 19881., 27604., 28.72, 20.55, 8.17, 5590., 80.56, 4.937796*^6, 
  69.874, 38.7, 13.928, 8.678, 67335.293, 0.2, 126.459, 3.28, 23., 25.7, "", 
  2.96, 82.3, 0.955}, {"IRL", "Europe", "Ireland", "2021-04-27", 247489., 
  420., 456., 4884., 10., 5.286, 50121.35, 85.058, 92.349, 989.105, 2.025, 
  1.07, 1.04, 47., 9.518, 153., 30.985, "", "", "", "", 15273., 4.432186*^6, 
  897.604, 3.093, 16922., 3.427, 0.027, 37.1, "tests performed", 1.452434*^6, 
  1.041284*^6, 411150., 34492., 30210., 29.41, 21.09, 8.33, 6118., 80.56, 
  4.937796*^6, 69.874, 38.7, 13.928, 8.678, 67335.293, 0.2, 126.459, 3.28, 
  23., 25.7, "", 2.96, 82.3, 0.955}, {"IRL", "Europe", "Ireland", 
  "2021-04-28", 247857., 368., 451.714, 4896., 12., 5.714, 50195.877, 74.527, 
  91.481, 991.535, 2.43, 1.157, 1.03, 45., 9.113, 153., 30.985, "", "", "", 
  "", 20498., 4.452684*^6, 901.755, 4.151, 17128., 3.469, 0.026, 37.9, 
  "tests performed", 1.487043*^6, 1.067378*^6, 419665., 34609., 30174., 
  30.12, 21.62, 8.5, 6111., 80.56, 4.937796*^6, 69.874, 38.7, 13.928, 8.678, 
  67335.293, 0.2, 126.459, 3.28, 23., 25.7, "", 2.96, 82.3, 0.955}, 
 {"IRL", "Europe", "Ireland", "2021-04-29", 248326., 469., 430.857, 4899., 
  3., 4.714, 50290.859, 94.982, 87.257, 992.143, 0.608, 0.955, 1.03, 44., 
  8.911, 154., 31.188, "", "", "", "", 19880., 4.472564*^6, 905.781, 4.026, 
  17383., 3.52, 0.025, 40.3, "tests performed", "", "", "", "", 30392., "", 
  "", "", 6155., 80.56, 4.937796*^6, 69.874, 38.7, 13.928, 8.678, 67335.293, 
  0.2, 126.459, 3.28, 23., 25.7, "", 2.96, 82.3, 0.955}, 
 {"IRL", "Europe", "Ireland", "2021-04-30", 248870., 544., 446.714, 4903., 
  4., 5.143, 50401.029, 110.171, 90.468, 992.953, 0.81, 1.042, 1.04, 44., 
  8.911, 139., 28.15, "", "", "", "", 22296., 4.49486*^6, 910.297, 4.515, 
  17774., 3.6, 0.025, 39.8, "tests performed", 1.572779*^6, 1.130958*^6, 
  441821., "", 30408., 31.85, 22.9, 8.95, 6158., 80.56, 4.937796*^6, 69.874, 
  38.7, 13.928, 8.678, 67335.293, 0.2, 126.459, 3.28, 23., 25.7, "", 2.96, 
  82.3, 0.955}, {"IRL", "Europe", "Ireland", "2021-05-01", 249437., 567., 
  461.857, 4906., 3., 4.857, 50515.858, 114.829, 93.535, 993.561, 0.608, 
  0.984, 1.03, 41., 8.303, 123., 24.91, "", "", "", "", 18934., 4.513794*^6, 
  914.131, 3.835, 17936., 3.632, 0.026, 38.8, "tests performed", 1.591888*^6, 
  1.146562*^6, 445326., 19109., 29448., 32.24, 23.22, 9.02, 5964., 80.56, 
  4.937796*^6, 69.874, 38.7, 13.928, 8.678, 67335.293, 0.2, 126.459, 3.28, 
  23., 25.7, "", 2.96, 82.3, 0.955}, {"IRL", "Europe", "Ireland", 
  "2021-05-02", 249838., 401., 457.857, 4906., 0., 4.714, 50597.068, 81.21, 
  92.725, 993.561, 0., 0.955, 1.02, 41., 8.303, 127., 25.72, 9.946, 2.014, 
  60.673, 12.287, 18027., 4.531821*^6, 917.782, 3.651, 18250., 3.696, 0.025, 
  39.9, "tests performed", 1.604644*^6, 1.159083*^6, 445561., 12756., 29512., 
  32.5, 23.47, 9.02, 5977., 80.56, 4.937796*^6, 69.874, 38.7, 13.928, 8.678, 
  67335.293, 0.2, 126.459, 3.28, 23., 25.7, "", 2.96, 82.3, 0.955}, 
 {"IRL", "Europe", "Ireland", "2021-05-03", 250290., 452., 460.143, 4906., 
  0., 4.571, 50688.607, 91.539, 93.188, 993.561, 0., 0.926, 1.01, 40., 8.101, 
  129., 26.125, "", "", "", "", 13416., 4.545237*^6, 920.499, 2.717, 18332., 
  3.713, 0.025, 39.8, "tests performed", 1.62187*^6, 1.174292*^6, 447578., 
  17226., 29133., 32.85, 23.78, 9.06, 5900., 80.56, 4.937796*^6, 69.874, 
  38.7, 13.928, 8.678, 67335.293, 0.2, 126.459, 3.28, 23., 25.7, "", 2.96, 
  82.3, 0.955}, {"IRL", "Europe", "Ireland", "2021-05-04", 250672., 382., 
  454.714, 4908., 2., 3.429, 50765.969, 77.362, 92.089, 993.966, 0.405, 
  0.694, 0.99, 41., 8.303, 144., 29.163, "", "", "", "", 14187., 4.559424*^6, 
  923.372, 2.873, 18177., 3.681, 0.025, 40., "tests performed", 1.655866*^6, 
  1.201373*^6, 454493., 33996., 29062., 33.53, 24.33, 9.2, 5886., 80.56, 
  4.937796*^6, 69.874, 38.7, 13.928, 8.678, 67335.293, 0.2, 126.459, 3.28, 
  23., 25.7, "", 2.96, 82.3, 0.955}, {"IRL", "Europe", "Ireland", 
  "2021-05-05", 251087., 415., 461.429, 4915., 7., 2.714, 50850.015, 84.046, 
  93.448, 995.383, 1.418, 0.55, 0.98, 37., 7.493, 137., 27.745, "", "", "", 
  "", 19543., 4.578967*^6, 927.33, 3.958, 18040., 3.653, 0.026, 39.1, 
  "tests performed", "", "", "", "", 30621., "", "", "", 6201., 80.56, 
  4.937796*^6, 69.874, 38.7, 13.928, 8.678, 67335.293, 0.2, 126.459, 3.28, 
  23., 25.7, "", 2.96, 82.3, 0.955}, {"IRL", "Europe", "Ireland", 
  "2021-05-06", 251474., 387., 449.714, 4921., 6., 3.143, 50928.39, 78.375, 
  91.076, 996.598, 1.215, 0.636, 0.97, 36., 7.291, 131., 26.53, "", "", "", 
  "", 21036., 4.600003*^6, 931.59, 4.26, 18206., 3.687, 0.025, 40.5, 
  "tests performed", 1.746912*^6, 1.267167*^6, 479745., "", 31000., 35.38, 
  25.66, 9.72, 6278., 80.56, 4.937796*^6, 69.874, 38.7, 13.928, 8.678, 
  67335.293, 0.2, 126.459, 3.28, 23., 25.7, "", 2.96, 82.3, 0.955}, 
 {"IRL", "Europe", "Ireland", "2021-05-07", 251904., 430., 433.429, 4918., 
  -3., 2.143, 51015.473, 87.083, 87.778, 995.991, -0.608, 0.434, 0.97, 34., 
  6.886, 127., 25.72, "", "", "", "", 18847., 4.61885*^6, 935.407, 3.817, 
  17713., 3.587, 0.024, 40.9, "tests performed", 1.79919*^6, 1.305178*^6, 
  494012., 52278., 32344., 36.44, 26.43, 10., 6550., 80.56, 4.937796*^6, 
  69.874, 38.7, 13.928, 8.678, 67335.293, 0.2, 126.459, 3.28, 23., 25.7, "", 
  2.96, 82.3, 0.955}, {"IRL", "Europe", "Ireland", "2021-05-08", 252303., 
  399., 409.429, 4919., 1., 1.857, 51096.279, 80.805, 82.917, 996.193, 0.203, 
  0.376, 0.98, 33., 6.683, 110., 22.277, "", "", "", "", 23846., 4.642696*^6, 
  940.236, 4.829, 18415., 3.729, 0.022, 45., "tests performed", 1.82761*^6, 
  1.327821*^6, 499789., 28420., 33675., 37.01, 26.89, 10.12, 6820., 80.56, 
  4.937796*^6, 69.874, 38.7, 13.928, 8.678, 67335.293, 0.2, 126.459, 3.28, 
  23., 25.7, "", 2.96, 82.3, 0.955}, {"IRL", "Europe", "Ireland", 
  "2021-05-09", 252809., 506., 424.429, 4921., 2., 2.143, 51198.753, 102.475, 
  85.955, 996.598, 0.405, 0.434, 0.99, 31., 6.278, 116., 23.492, 4.973, 
  1.007, 26.855, 5.439, 17107., 4.659803*^6, 943.701, 3.465, 18283., 3.703, 
  0.023, 43.1, "tests performed", 1.848747*^6, 1.347561*^6, 501186., 21137., 
  34872., 37.44, 27.29, 10.15, 7062., 80.56, 4.937796*^6, 69.874, 38.7, 
  13.928, 8.678, 67335.293, 0.2, 126.459, 3.28, 23., 25.7, "", 2.96, 82.3, 
  0.955}, {"IRL", "Europe", "Ireland", "2021-05-10", 253189., 380., 414.143, 
  4921., 0., 2.143, 51275.711, 76.957, 83.872, 996.598, 0., 0.434, 0.99, 31., 
  6.278, 124., 25.112, "", "", "", "", 13575., 4.673378*^6, 946.45, 2.749, 
  18306., 3.707, 0.023, 44.2, "tests performed", 1.882635*^6, 1.376583*^6, 
  506052., 33888., 37252., 38.13, 27.88, 10.25, 7544., 74.07, 4.937796*^6, 
  69.874, 38.7, 13.928, 8.678, 67335.293, 0.2, 126.459, 3.28, 23., 25.7, "", 
  2.96, 82.3, 0.955}, {"IRL", "Europe", "Ireland", "2021-05-11", 253567., 
  378., 413.571, 4929., 8., 3., 51352.263, 76.552, 83.756, 998.219, 1.62, 
  0.608, 0.99, 34., 6.886, 117., 23.695, "", "", "", "", 16763., 4.690141*^6, 
  949.845, 3.395, 18674., 3.782, 0.022, 45.2, "tests performed", 1.922913*^6, 
  1.408655*^6, 514808., 40278., 38150., 38.94, 28.53, 10.43, 7726., 74.07, 
  4.937796*^6, 69.874, 38.7, 13.928, 8.678, 67335.293, 0.2, 126.459, 3.28, 
  23., 25.7, "", 2.96, 82.3, 0.955}, {"IRL", "Europe", "Ireland", 
  "2021-05-12", 254013., 446., 418., 4937., 8., 3.143, 51442.587, 90.324, 
  84.653, 999.839, 1.62, 0.636, 0.99, 34., 6.886, 109., 22.075, "", "", "", 
  "", 19669., 4.70981*^6, 953.828, 3.983, 18692., 3.785, 0.022, 44.7, 
  "tests performed", "", "", "", "", 36721., "", "", "", 7437., 74.07, 
  4.937796*^6, 69.874, 38.7, 13.928, 8.678, 67335.293, 0.2, 126.459, 3.28, 
  23., 25.7, "", 2.96, 82.3, 0.955}, {"IRL", "Europe", "Ireland", 
  "2021-05-13", 254450., 437., 425.143, 4937., 0., 2.286, 51531.088, 88.501, 
  86.1, 999.839, 0., 0.463, 0.99, 36., 7.291, 111., 22.48, "", "", "", "", 
  19728., 4.729538*^6, 957.824, 3.995, 18505., 3.748, 0.023, 43.5, 
  "tests performed", "", "", "", "", 35293., "", "", "", 7148., 74.07, 
  4.937796*^6, 69.874, 38.7, 13.928, 8.678, 67335.293, 0.2, 126.459, 3.28, 
  23., 25.7, "", 2.96, 82.3, 0.955}, {"IRL", "Europe", "Ireland", 
  "2021-05-14", 254870., 420., 423.714, 4941., 4., 3.286, 51616.146, 85.058, 
  85.81, 1000.649, 0.81, 0.665, 0.98, 39., 7.898, "", "", "", "", "", "", "", 
  "", "", "", "", "", "", "", "", "", "", "", "", 32900., "", "", "", 6663., 
  74.07, 4.937796*^6, 69.874, 38.7, 13.928, 8.678, 67335.293, 0.2, 126.459, 
  3.28, 23., 25.7, "", 2.96, 82.3, 0.955}, {"IRL", "Europe", "Ireland", 
  "2021-05-15", 255331., 461., 432.571, 4941., 0., 3.143, 51709.508, 93.361, 
  87.604, 1000.649, 0., 0.636, 0.99, "", "", "", "", "", "", "", "", "", "", 
  "", "", "", "", "", "", "", "", "", "", "", 33914., "", "", "", 6868., 
  74.07, 4.937796*^6, 69.874, 38.7, 13.928, 8.678, 67335.293, 0.2, 126.459, 
  3.28, 23., 25.7, "", 2.96, 82.3, 0.955}, {"IRL", "Europe", "Ireland", 
  "2021-05-16", 255706., 375., 413.857, 4941., 0., 2.857, 51785.452, 75.945, 
  83.814, 1000.649, 0., 0.579, 0.99, "", "", "", "", "", "", "", "", "", "", 
  "", "", "", "", "", "", "", "", "", "", "", 35970., "", "", "", 7285., 
  74.07, 4.937796*^6, 69.874, 38.7, 13.928, 8.678, 67335.293, 0.2, 126.459, 
  3.28, 23., 25.7, "", 2.96, 82.3, 0.955}, {"IRL", "Europe", "Ireland", 
  "2021-05-17", 256085., 379., 413.714, 4941., 0., 2.857, 51862.207, 76.755, 
  83.785, 1000.649, 0., 0.579, 1., "", "", "", "", "", "", "", "", "", "", 
  "", "", "", "", "", "", "", "", "", "", "", 36204., "", "", "", 7332., 
  74.07, 4.937796*^6, 69.874, 38.7, 13.928, 8.678, 67335.293, 0.2, 126.459, 
  3.28, 23., 25.7, "", 2.96, 82.3, 0.955}, {"IRL", "Europe", "Ireland", 
  "2021-05-18", 256450., 365., 411.857, 4941., 0., 1.714, 51936.127, 73.92, 
  83.409, 1000.649, 0., 0.347, 1.01, "", "", "", "", "", "", "", "", "", "", 
  "", "", "", "", "", "", "", "", "", "", "", 35524., "", "", "", 7194., 
  74.07, 4.937796*^6, 69.874, 38.7, 13.928, 8.678, 67335.293, 0.2, 126.459, 
  3.28, 23., 25.7, "", 2.96, 82.3, 0.955}, {"IRL", "Europe", "Ireland", 
  "2021-05-19", 256976., 526., 423.286, 4941., 0., 0.571, 52042.652, 106.525, 
  85.724, 1000.649, 0., 0.116, 1.02, "", "", "", "", "", "", "", "", "", "", 
  "", "", "", "", "", "", "", "", "", "", "", 35524., "", "", "", 7194., 
  74.07, 4.937796*^6, 69.874, 38.7, 13.928, 8.678, 67335.293, 0.2, 126.459, 
  3.28, 23., 25.7, "", 2.96, 82.3, 0.955}, {"IRL", "Europe", "Ireland", 
  "2021-05-20", 257446., 470., 428., 4941., 0., 0.571, 52137.836, 95.184, 
  86.678, 1000.649, 0., 0.116, 1.01, "", "", "", "", "", "", "", "", "", "", 
  "", "", "", "", "", "", "", "", "", "", "", 35524., "", "", "", 7194., 
  74.07, 4.937796*^6, 69.874, 38.7, 13.928, 8.678, 67335.293, 0.2, 126.459, 
  3.28, 23., 25.7, "", 2.96, 82.3, 0.955}, {"IRL", "Europe", "Ireland", 
  "2021-05-21", 257979., 533., 444.143, 4941., 0., 0., 52245.779, 107.943, 
  89.948, 1000.649, 0., 0., 1.01, "", "", "", "", "", "", "", "", "", "", "", 
  "", "", "", "", "", "", "", "", "", "", 35524., "", "", "", 7194., 74.07, 
  4.937796*^6, 69.874, 38.7, 13.928, 8.678, 67335.293, 0.2, 126.459, 3.28, 
  23., 25.7, "", 2.96, 82.3, 0.955}, {"IRL", "Europe", "Ireland", 
  "2021-05-22", 258363., 384., 433.143, 4941., 0., 0., 52323.547, 77.767, 
  87.72, 1000.649, 0., 0., 0.99, "", "", "", "", "", "", "", "", "", "", "", 
  "", "", "", "", "", "", "", "", "", "", 35524., "", "", "", 7194., 74.07, 
  4.937796*^6, 69.874, 38.7, 13.928, 8.678, 67335.293, 0.2, 126.459, 3.28, 
  23., 25.7, "", 2.96, 82.3, 0.955}, {"IRL", "Europe", "Ireland", 
  "2021-05-23", 258810., 447., 443.429, 4941., 0., 0., 52414.073, 90.526, 
  89.803, 1000.649, 0., 0., 0.99, "", "", "", "", "", "", "", "", "", "", "", 
  "", "", "", "", "", "", 2.349207*^6, 1.734234*^6, "", "", 35524., 47.58, 
  35.12, "", 7194., 74.07, 4.937796*^6, 69.874, 38.7, 13.928, 8.678, 
  67335.293, 0.2, 126.459, 3.28, 23., 25.7, "", 2.96, 82.3, 0.955}, 
 {"IRL", "Europe", "Ireland", "2021-05-24", 259159., 349., 439.143, 4941., 
  0., 0., 52484.752, 70.679, 88.935, 1000.649, 0., 0., 0.99, "", "", "", "", 
  "", "", "", "", "", "", "", "", "", "", "", "", "", "", "", "", "", 31228., 
  "", "", "", 6324., 74.07, 4.937796*^6, 69.874, 38.7, 13.928, 8.678, 
  67335.293, 0.2, 126.459, 3.28, 23., 25.7, "", 2.96, 82.3, 0.955}, 
 {"IRL", "Europe", "Ireland", "2021-05-25", 259512., 353., 437.429, 4941., 
  0., 0., 52556.242, 71.489, 88.588, 1000.649, 0., 0., 0.98, "", "", "", "", 
  "", "", "", "", "", "", "", "", "", "", "", "", "", "", "", "", "", 26931., 
  "", "", "", 5454., 74.07, 4.937796*^6, 69.874, 38.7, 13.928, 8.678, 
  67335.293, 0.2, 126.459, 3.28, 23., 25.7, "", 2.96, 82.3, 0.955}, 
 {"IRL", "Europe", "Ireland", "2021-05-26", 259957., 445., 425.857, 4941., 
  0., 0., 52646.363, 90.121, 86.244, 1000.649, 0., 0., 0.98, "", "", "", "", 
  "", "", "", "", "", "", "", "", "", "", "", "", "", "", "", "", "", 22635., 
  "", "", "", 4584., 74.07, 4.937796*^6, 69.874, 38.7, 13.928, 8.678, 
  67335.293, 0.2, 126.459, 3.28, 23., 25.7, "", 2.96, 82.3, 0.955}, 
 {"IRL", "Europe", "Ireland", "2021-05-27", 260389., 432., 420.429, 4941., 
  0., 0., 52733.851, 87.488, 85.145, 1000.649, 0., 0., 0.98, "", "", "", "", 
  "", "", "", "", "", "", "", "", "", "", "", "", "", "", "", "", "", 18338., 
  "", "", "", 3714., 74.07, 4.937796*^6, 69.874, 38.7, 13.928, 8.678, 
  67335.293, 0.2, 126.459, 3.28, 23., 25.7, "", 2.96, 82.3, 0.955}, 
 {"IRL", "Europe", "Ireland", "2021-05-28", 260850., 461., 410.143, 4941., 
  0., 0., 52827.213, 93.361, 83.062, 1000.649, 0., 0., 0.98, "", "", "", "", 
  "", "", "", "", "", "", "", "", "", "", "", "", "", "", "", "", "", 14042., 
  "", "", "", 2844., 74.07, 4.937796*^6, 69.874, 38.7, 13.928, 8.678, 
  67335.293, 0.2, 126.459, 3.28, 23., 25.7, "", 2.96, 82.3, 0.955}, 
 {"IRL", "Europe", "Ireland", "2021-05-29", 261306., 456., 420.429, 4941., 
  0., 0., 52919.562, 92.349, 85.145, 1000.649, 0., 0., 0.98, "", "", "", "", 
  "", "", "", "", "", "", "", "", "", "", "", "", "", "", "", "", "", 9745., 
  "", "", "", 1974., 74.07, 4.937796*^6, 69.874, 38.7, 13.928, 8.678, 
  67335.293, 0.2, 126.459, 3.28, 23., 25.7, "", 2.96, 82.3, 0.955}, 
 {"IRL", "Europe", "Ireland", "2021-05-30", 261673., 367., 409., 4941., 0., 
  0., 52993.886, 74.325, 82.83, 1000.649, 0., 0., 0.98, "", "", "", "", "", 
  "", "", "", "", "", "", "", "", "", "", "", "", 2.387348*^6, 1.760642*^6, 
  "", "", 5449., 48.35, 35.66, "", 1104., 74.07, 4.937796*^6, 69.874, 38.7, 
  13.928, 8.678, 67335.293, 0.2, 126.459, 3.28, 23., 25.7, "", 2.96, 82.3, 
  0.955}, {"IRL", "Europe", "Ireland", "2021-05-31", 262043., 370., 412., 
  4941., 0., 0., 53068.819, 74.932, 83.438, 1000.649, 0., 0., 0.98, 35., 
  7.088, "", "", "", "", "", "", "", "", "", "", "", "", "", "", "", "", "", 
  "", "", "", "", "", "", "", 74.07, 4.937796*^6, 69.874, 38.7, 13.928, 
  8.678, 67335.293, 0.2, 126.459, 3.28, 23., 25.7, "", 2.96, 82.3, 0.955}, 
 {"IRL", "Europe", "Ireland", "2021-06-01", 262380., 337., 409.714, 4941., 
  0., 0., 53137.068, 68.249, 82.975, 1000.649, 0., 0., 0.98, "", "", "", "", 
  "", "", "", "", "", "", "", "", "", "", "", "", "", "", "", "", "", "", "", 
  "", "", "", 74.07, 4.937796*^6, 69.874, 38.7, 13.928, 8.678, 67335.293, 
  0.2, 126.459, 3.28, 23., 25.7, "", 2.96, 82.3, 0.955}, 
 {"IRL", "Europe", "Ireland", "2021-06-02", 262787., 407., 404.286, 4941., 
  0., 0., 53219.493, 82.425, 81.876, 1000.649, 0., 0., 0.98, "", "", "", "", 
  "", "", "", "", "", "", "", "", "", "", "", "", "", "", "", "", "", "", "", 
  "", "", "", 74.07, 4.937796*^6, 69.874, 38.7, 13.928, 8.678, 67335.293, 
  0.2, 126.459, 3.28, 23., 25.7, "", 2.96, 82.3, 0.955}, 
 {"IRL", "Europe", "Ireland", "2021-06-03", 263252., 465., 409., 4941., 0., 
  0., 53313.665, 94.172, 82.83, 1000.649, 0., 0., 0.98, "", "", "", "", "", 
  "", "", "", "", "", "", "", "", "", "", "", "", "", "", "", "", "", "", "", 
  "", "", 74.07, 4.937796*^6, 69.874, 38.7, 13.928, 8.678, 67335.293, 0.2, 
  126.459, 3.28, 23., 25.7, "", 2.96, 82.3, 0.955}, 
 {"IRL", "Europe", "Ireland", "2021-06-04", 263769., 517., 417., 4941., 0., 
  0., 53418.367, 104.703, 84.451, 1000.649, 0., 0., 0.98, "", "", "", "", "", 
  "", "", "", "", "", "", "", "", "", "", "", "", "", "", "", "", "", "", "", 
  "", "", 74.07, 4.937796*^6, 69.874, 38.7, 13.928, 8.678, 67335.293, 0.2, 
  126.459, 3.28, 23., 25.7, "", 2.96, 82.3, 0.955}, 
 {"IRL", "Europe", "Ireland", "2021-06-05", 264185., 416., 411.286, 4941., 
  0., 0., 53502.615, 84.248, 83.293, 1000.649, 0., 0., 0.97, "", "", "", "", 
  "", "", "", "", "", "", "", "", "", "", "", "", "", "", "", "", "", "", "", 
  "", "", "", 74.07, 4.937796*^6, 69.874, 38.7, 13.928, 8.678, 67335.293, 
  0.2, 126.459, 3.28, 23., 25.7, "", 2.96, 82.3, 0.955}, 
 {"IRL", "Europe", "Ireland", "2021-06-06", 264498., 313., 403.571, 4941., 
  0., 0., 53566.004, 63.389, 81.731, 1000.649, 0., 0., 0.96, "", "", "", "", 
  "", "", "", "", "", "", "", "", "", "", "", "", "", "", "", "", "", "", "", 
  "", "", "", "", 4.937796*^6, 69.874, 38.7, 13.928, 8.678, 67335.293, 0.2, 
  126.459, 3.28, 23., 25.7, "", 2.96, 82.3, 0.955}, 
 {"IRL", "Europe", "Ireland", "2021-06-07", 264875., 377., 404.571, 4941., 
  0., 0., 53642.354, 76.35, 81.934, 1000.649, 0., 0., "", "", "", "", "", "", 
  "", "", "", "", "", "", "", "", "", "", "", "", "", "", "", "", "", "", "", 
  "", "", "", 4.937796*^6, 69.874, 38.7, 13.928, 8.678, 67335.293, 0.2, 
  126.459, 3.28, 23., 25.7, "", 2.96, 82.3, 0.955}, 
 {"IMN", "Europe", "Isle of Man", "2021-01-21", "", "", "", "", "", "", "", 
  "", "", "", "", "", "", "", "", "", "", "", "", "", "", "", "", "", "", "", 
  "", "", "", "", 3558., "", "", "", "", 4.18, "", "", "", "", 85032., 
  147.872, "", "", "", "", "", "", "", "", "", "", "", 81.4, ""}, 
 {"IMN", "Europe", "Isle of Man", "2021-01-22", "", "", "", "", "", "", "", 
  "", "", "", "", "", "", "", "", "", "", "", "", "", "", "", "", "", "", "", 
  "", "", "", "", 3648., "", "", 90., 90., 4.29, "", "", 1058., "", 85032., 
  147.872, "", "", "", "", "", "", "", "", "", "", "", 81.4, ""}, 
 {"IMN", "Europe", "Isle of Man", "2021-01-23", "", "", "", "", "", "", "", 
  "", "", "", "", "", "", "", "", "", "", "", "", "", "", "", "", "", "", "", 
  "", "", "", "", "", "", "", "", 138., "", "", "", 1623., "", 85032., 
  147.872, "", "", "", "", "", "", "", "", "", "", "", 81.4, ""}, 
 {"IMN", "Europe", "Isle of Man", "2021-01-24", "", "", "", "", "", "", "", 
  "", "", "", "", "", "", "", "", "", "", "", "", "", "", "", "", "", "", "", 
  "", "", "", "", "", "", "", "", 155., "", "", "", 1823., "", 85032., 
  147.872, "", "", "", "", "", "", "", "", "", "", "", 81.4, ""}, 
 {"IMN", "Europe", "Isle of Man", "2021-01-25", "", "", "", "", "", "", "", 
  "", "", "", "", "", "", "", "", "", "", "", "", "", "", "", "", "", "", "", 
  "", "", "", "", 4209., 3897., 312., "", 163., 4.95, 4.58, 0.37, 1917., "", 
  85032., 147.872, "", "", "", "", "", "", "", "", "", "", "", 81.4, ""}, 
 {"IMN", "Europe", "Isle of Man", "2021-01-26", "", "", "", "", "", "", "", 
  "", "", "", "", "", "", "", "", "", "", "", "", "", "", "", "", "", "", "", 
  "", "", "", "", 4886., 4247., 639., 677., 266., 5.75, 4.99, 0.75, 3128., 
  "", 85032., 147.872, "", "", "", "", "", "", "", "", "", "", "", 81.4, ""}, 
 {"IMN", "Europe", "Isle of Man", "2021-01-27", "", "", "", "", "", "", "", 
  "", "", "", "", "", "", "", "", "", "", "", "", "", "", "", "", "", "", "", 
  "", "", "", "", "", "", "", "", 331., "", "", "", 3893., "", 85032., 
  147.872, "", "", "", "", "", "", "", "", "", "", "", 81.4, ""}, 
 {"IMN", "Europe", "Isle of Man", "2021-01-28", "", "", "", "", "", "", "", 
  "", "", "", "", "", "", "", "", "", "", "", "", "", "", "", "", "", "", "", 
  "", "", "", "", "", "", "", "", 378., "", "", "", 4445., "", 85032., 
  147.872, "", "", "", "", "", "", "", "", "", "", "", 81.4, ""}, 
 {"IMN", "Europe", "Isle of Man", "2021-01-29", "", "", "", "", "", "", "", 
  "", "", "", "", "", "", "", "", "", "", "", "", "", "", "", "", "", "", "", 
  "", "", "", "", 6859., 5829., 1030., "", 459., 8.07, 6.86, 1.21, 5398., "", 
  85032., 147.872, "", "", "", "", "", "", "", "", "", "", "", 81.4, ""}, 
 {"IMN", "Europe", "Isle of Man", "2021-01-30", "", "", "", "", "", "", "", 
  "", "", "", "", "", "", "", "", "", "", "", "", "", "", "", "", "", "", "", 
  "", "", "", "", "", "", "", "", 484., "", "", "", 5692., "", 85032., 
  147.872, "", "", "", "", "", "", "", "", "", "", "", 81.4, ""}, 
 {"IMN", "Europe", "Isle of Man", "2021-01-31", "", "", "", "", "", "", "", 
  "", "", "", "", "", "", "", "", "", "", "", "", "", "", "", "", "", "", "", 
  "", "", "", "", "", "", "", "", 508., "", "", "", 5974., "", 85032., 
  147.872, "", "", "", "", "", "", "", "", "", "", "", 81.4, ""}, 
 {"IMN", "Europe", "Isle of Man", "2021-02-01", "", "", "", "", "", "", "", 
  "", "", "", "", "", "", "", "", "", "", "", "", "", "", "", "", "", "", "", 
  "", "", "", "", "", "", "", "", 533., "", "", "", 6268., "", 85032., 
  147.872, "", "", "", "", "", "", "", "", "", "", "", 81.4, ""}, 
 {"IMN", "Europe", "Isle of Man", "2021-02-02", "", "", "", "", "", "", "", 
  "", "", "", "", "", "", "", "", "", "", "", "", "", "", "", "", "", "", "", 
  "", "", "", "", 8302., 6883., 1419., "", 488., 9.76, 8.09, 1.67, 5739., "", 
  85032., 147.872, "", "", "", "", "", "", "", "", "", "", "", 81.4, ""}, 
 {"IMN", "Europe", "Isle of Man", "2021-02-03", "", "", "", "", "", "", "", 
  "", "", "", "", "", "", "", "", "", "", "", "", "", "", "", "", "", "", "", 
  "", "", "", "", 9563., 7387., 2176., 1261., 574., 11.25, 8.69, 2.56, 6750., 
  "", 85032., 147.872, "", "", "", "", "", "", "", "", "", "", "", 81.4, ""}, 
 {"IMN", "Europe", "Isle of Man", "2021-02-04", "", "", "", "", "", "", "", 
  "", "", "", "", "", "", "", "", "", "", "", "", "", "", "", "", "", "", "", 
  "", "", "", "", 10213., 8030., 2183., 650., 573., 12.01, 9.44, 2.57, 6739., 
  "", 85032., 147.872, "", "", "", "", "", "", "", "", "", "", "", 81.4, ""}, 
 {"IMN", "Europe", "Isle of Man", "2021-02-05", "", "", "", "", "", "", "", 
  "", "", "", "", "", "", "", "", "", "", "", "", "", "", "", "", "", "", "", 
  "", "", "", "", 10224., 8041., 2183., 11., 481., 12.02, 9.46, 2.57, 5657., 
  "", 85032., 147.872, "", "", "", "", "", "", "", "", "", "", "", 81.4, ""}, 
 {"IMN", "Europe", "Isle of Man", "2021-02-06", "", "", "", "", "", "", "", 
  "", "", "", "", "", "", "", "", "", "", "", "", "", "", "", "", "", "", "", 
  "", "", "", "", 10852., 8669., 2183., 628., 519., 12.76, 10.19, 2.57, 
  6104., "", 85032., 147.872, "", "", "", "", "", "", "", "", "", "", "", 
  81.4, ""}, {"IMN", "Europe", "Isle of Man", "2021-02-07", "", "", "", "", 
  "", "", "", "", "", "", "", "", "", "", "", "", "", "", "", "", "", "", "", 
  "", "", "", "", "", "", "", 11247., 9063., 2184., 395., 524., 13.23, 10.66, 
  2.57, 6162., "", 85032., 147.872, "", "", "", "", "", "", "", "", "", "", 
  "", 81.4, ""}, {"IMN", "Europe", "Isle of Man", "2021-02-08", "", "", "", 
  "", "", "", "", "", "", "", "", "", "", "", "", "", "", "", "", "", "", "", 
  "", "", "", "", "", "", "", "", 11654., 9466., 2188., 407., 530., 13.71, 
  11.13, 2.57, 6233., "", 85032., 147.872, "", "", "", "", "", "", "", "", 
  "", "", "", 81.4, ""}, {"IMN", "Europe", "Isle of Man", "2021-02-09", "", 
  "", "", "", "", "", "", "", "", "", "", "", "", "", "", "", "", "", "", "", 
  "", "", "", "", "", "", "", "", "", "", 12026., 9469., 2557., 372., 532., 
  14.14, 11.14, 3.01, 6256., "", 85032., 147.872, "", "", "", "", "", "", "", 
  "", "", "", "", 81.4, ""}, {"IMN", "Europe", "Isle of Man", "2021-02-10", 
  "", "", "", "", "", "", "", "", "", "", "", "", "", "", "", "", "", "", "", 
  "", "", "", "", "", "", "", "", "", "", "", 12441., 9485., 2956., 415., 
  411., 14.63, 11.15, 3.48, 4833., "", 85032., 147.872, "", "", "", "", "", 
  "", "", "", "", "", "", 81.4, ""}, {"IMN", "Europe", "Isle of Man", 
  "2021-02-11", "", "", "", "", "", "", "", "", "", "", "", "", "", "", "", 
  "", "", "", "", "", "", "", "", "", "", "", "", "", "", "", "", "", "", "", 
  369., "", "", "", 4340., "", 85032., 147.872, "", "", "", "", "", "", "", 
  "", "", "", "", 81.4, ""}, {"IMN", "Europe", "Isle of Man", "2021-02-12", 
  "", "", "", "", "", "", "", "", "", "", "", "", "", "", "", "", "", "", "", 
  "", "", "", "", "", "", "", "", "", "", "", "", "", "", "", 417., "", "", 
  "", 4904., "", 85032., 147.872, "", "", "", "", "", "", "", "", "", "", "", 
  81.4, ""}, {"IMN", "Europe", "Isle of Man", "2021-02-13", "", "", "", "", 
  "", "", "", "", "", "", "", "", "", "", "", "", "", "", "", "", "", "", "", 
  "", "", "", "", "", "", "", 13497., 10170., 3327., "", 378., 15.87, 11.96, 
  3.91, 4445., "", 85032., 147.872, "", "", "", "", "", "", "", "", "", "", 
  "", 81.4, ""}, {"IMN", "Europe", "Isle of Man", "2021-02-14", "", "", "", 
  "", "", "", "", "", "", "", "", "", "", "", "", "", "", "", "", "", "", "", 
  "", "", "", "", "", "", "", "", 13733., 10405., 3328., 236., 355., 16.15, 
  12.24, 3.91, 4175., "", 85032., 147.872, "", "", "", "", "", "", "", "", 
  "", "", "", 81.4, ""}, {"IMN", "Europe", "Isle of Man", "2021-02-15", "", 
  "", "", "", "", "", "", "", "", "", "", "", "", "", "", "", "", "", "", "", 
  "", "", "", "", "", "", "", "", "", "", "", "", "", "", 336., "", "", "", 
  3951., "", 85032., 147.872, "", "", "", "", "", "", "", "", "", "", "", 
  81.4, ""}, {"IMN", "Europe", "Isle of Man", "2021-02-16", "", "", "", "", 
  "", "", "", "", "", "", "", "", "", "", "", "", "", "", "", "", "", "", "", 
  "", "", "", "", "", "", "", 14272., 10678., 3594., "", 321., 16.78, 12.56, 
  4.23, 3775., "", 85032., 147.872, "", "", "", "", "", "", "", "", "", "", 
  "", 81.4, ""}, {"IMN", "Europe", "Isle of Man", "2021-02-17", "", "", "", 
  "", "", "", "", "", "", "", "", "", "", "", "", "", "", "", "", "", "", "", 
  "", "", "", "", "", "", "", "", 14806., 10949., 3857., 534., 338., 17.41, 
  12.88, 4.54, 3975., "", 85032., 147.872, "", "", "", "", "", "", "", "", 
  "", "", "", 81.4, ""}, {"IMN", "Europe", "Isle of Man", "2021-02-18", "", 
  "", "", "", "", "", "", "", "", "", "", "", "", "", "", "", "", "", "", "", 
  "", "", "", "", "", "", "", "", "", "", 15294., 11184., 4110., 488., 357., 
  17.99, 13.15, 4.83, 4198., "", 85032., 147.872, "", "", "", "", "", "", "", 
  "", "", "", "", 81.4, ""}, {"IMN", "Europe", "Isle of Man", "2021-02-19", 
  "", "", "", "", "", "", "", "", "", "", "", "", "", "", "", "", "", "", "", 
  "", "", "", "", "", "", "", "", "", "", "", 17150., 12467., 4683., 1856., 
  572., 20.17, 14.66, 5.51, 6727., "", 85032., 147.872, "", "", "", "", "", 
  "", "", "", "", "", "", 81.4, ""}, {"IMN", "Europe", "Isle of Man", 
  "2021-02-20", "", "", "", "", "", "", "", "", "", "", "", "", "", "", "", 
  "", "", "", "", "", "", "", "", "", "", "", "", "", "", "", 17180., 12468., 
  4712., 30., 526., 20.2, 14.66, 5.54, 6186., "", 85032., 147.872, "", "", 
  "", "", "", "", "", "", "", "", "", 81.4, ""}, 
 {"IMN", "Europe", "Isle of Man", "2021-02-21", "", "", "", "", "", "", "", 
  "", "", "", "", "", "", "", "", "", "", "", "", "", "", "", "", "", "", "", 
  "", "", "", "", "", "", "", "", 537., "", "", "", 6315., "", 85032., 
  147.872, "", "", "", "", "", "", "", "", "", "", "", 81.4, ""}, 
 {"IMN", "Europe", "Isle of Man", "2021-02-22", "", "", "", "", "", "", "", 
  "", "", "", "", "", "", "", "", "", "", "", "", "", "", "", "", "", "", "", 
  "", "", "", "", 17807., 13075., 4732., "", 544., 20.94, 15.38, 5.56, 6398., 
  "", 85032., 147.872, "", "", "", "", "", "", "", "", "", "", "", 81.4, ""}, 
 {"IMN", "Europe", "Isle of Man", "2021-02-23", "", "", "", "", "", "", "", 
  "", "", "", "", "", "", "", "", "", "", "", "", "", "", "", "", "", "", "", 
  "", "", "", "", 18041., 13077., 4964., 234., 538., 21.22, 15.38, 5.84, 
  6327., "", 85032., 147.872, "", "", "", "", "", "", "", "", "", "", "", 
  81.4, ""}, {"IMN", "Europe", "Isle of Man", "2021-02-24", "", "", "", "", 
  "", "", "", "", "", "", "", "", "", "", "", "", "", "", "", "", "", "", "", 
  "", "", "", "", "", "", "", 18323., 13122., 5201., 282., 502., 21.55, 
  15.43, 6.12, 5904., "", 85032., 147.872, "", "", "", "", "", "", "", "", 
  "", "", "", 81.4, ""}, {"IMN", "Europe", "Isle of Man", "2021-02-25", "", 
  "", "", "", "", "", "", "", "", "", "", "", "", "", "", "", "", "", "", "", 
  "", "", "", "", "", "", "", "", "", "", 18795., 13286., 5509., 472., 500., 
  22.1, 15.62, 6.48, 5880., "", 85032., 147.872, "", "", "", "", "", "", "", 
  "", "", "", "", 81.4, ""}, {"IMN", "Europe", "Isle of Man", "2021-02-26", 
  "", "", "", "", "", "", "", "", "", "", "", "", "", "", "", "", "", "", "", 
  "", "", "", "", "", "", "", "", "", "", "", 19884., 13600., 6284., 1089., 
  391., 23.38, 15.99, 7.39, 4598., "", 85032., 147.872, "", "", "", "", "", 
  "", "", "", "", "", "", 81.4, ""}, {"IMN", "Europe", "Isle of Man", 
  "2021-02-27", "", "", "", "", "", "", "", "", "", "", "", "", "", "", "", 
  "", "", "", "", "", "", "", "", "", "", "", "", "", "", "", 20831., 13883., 
  6948., 947., 522., 24.5, 16.33, 8.17, 6139., "", 85032., 147.872, "", "", 
  "", "", "", "", "", "", "", "", "", 81.4, ""}, 
 {"IMN", "Europe", "Isle of Man", "2021-02-28", "", "", "", "", "", "", "", 
  "", "", "", "", "", "", "", "", "", "", "", "", "", "", "", "", "", "", "", 
  "", "", "", "", 21452., 14123., 7329., 621., 566., 25.23, 16.61, 8.62, 
  6656., "", 85032., 147.872, "", "", "", "", "", "", "", "", "", "", "", 
  81.4, ""}, {"IMN", "Europe", "Isle of Man", "2021-03-01", "", "", "", "", 
  "", "", "", "", "", "", "", "", "", "", "", "", "", "", "", "", "", "", "", 
  "", "", "", "", "", "", "", 21998., 14316., 7682., 546., 599., 25.87, 
  16.84, 9.03, 7044., "", 85032., 147.872, "", "", "", "", "", "", "", "", 
  "", "", "", 81.4, ""}, {"IMN", "Europe", "Isle of Man", "2021-03-02", "", 
  "", "", "", "", "", "", "", "", "", "", "", "", "", "", "", "", "", "", "", 
  "", "", "", "", "", "", "", "", "", "", 22785., 15084., 7701., 787., 678., 
  26.8, 17.74, 9.06, 7973., "", 85032., 147.872, "", "", "", "", "", "", "", 
  "", "", "", "", 81.4, ""}, {"IMN", "Europe", "Isle of Man", "2021-03-03", 
  "", "", "", "", "", "", "", "", "", "", "", "", "", "", "", "", "", "", "", 
  "", "", "", "", "", "", "", "", "", "", "", 23429., 15719., 7710., 644., 
  729., 27.55, 18.49, 9.07, 8573., "", 85032., 147.872, "", "", "", "", "", 
  "", "", "", "", "", "", 81.4, ""}, {"IMN", "Europe", "Isle of Man", 
  "2021-03-04", "", "", "", "", "", "", "", "", "", "", "", "", "", "", "", 
  "", "", "", "", "", "", "", "", "", "", "", "", "", "", "", 23438., 15727., 
  7711., 9., 663., 27.56, 18.5, 9.07, 7797., "", 85032., 147.872, "", "", "", 
  "", "", "", "", "", "", "", "", 81.4, ""}, {"IMN", "Europe", "Isle of Man", 
  "2021-03-05", "", "", "", "", "", "", "", "", "", "", "", "", "", "", "", 
  "", "", "", "", "", "", "", "", "", "", "", "", "", "", "", 23883., 15792., 
  8091., 445., 571., 28.09, 18.57, 9.52, 6715., "", 85032., 147.872, "", "", 
  "", "", "", "", "", "", "", "", "", 81.4, ""}, 
 {"IMN", "Europe", "Isle of Man", "2021-03-06", "", "", "", "", "", "", "", 
  "", "", "", "", "", "", "", "", "", "", "", "", "", "", "", "", "", "", "", 
  "", "", "", "", 24309., 15824., 8485., 426., 497., 28.59, 18.61, 9.98, 
  5845., "", 85032., 147.872, "", "", "", "", "", "", "", "", "", "", "", 
  81.4, ""}, {"IMN", "Europe", "Isle of Man", "2021-03-07", "", "", "", "", 
  "", "", "", "", "", "", "", "", "", "", "", "", "", "", "", "", "", "", "", 
  "", "", "", "", "", "", "", 24798., 15832., 8966., 489., 478., 29.16, 
  18.62, 10.54, 5621., "", 85032., 147.872, "", "", "", "", "", "", "", "", 
  "", "", "", 81.4, ""}, {"IMN", "Europe", "Isle of Man", "2021-03-08", "", 
  "", "", "", "", "", "", "", "", "", "", "", "", "", "", "", "", "", "", "", 
  "", "", "", "", "", "", "", "", "", "", 25086., 15833., 9253., 288., 441., 
  29.5, 18.62, 10.88, 5186., "", 85032., 147.872, "", "", "", "", "", "", "", 
  "", "", "", "", 81.4, ""}, {"IMN", "Europe", "Isle of Man", "2021-03-09", 
  "", "", "", "", "", "", "", "", "", "", "", "", "", "", "", "", "", "", "", 
  "", "", "", "", "", "", "", "", "", "", "", 26172., 16910., 9262., 1086., 
  484., 30.78, 19.89, 10.89, 5692., "", 85032., 147.872, "", "", "", "", "", 
  "", "", "", "", "", "", 81.4, ""}, {"IMN", "Europe", "Isle of Man", 
  "2021-03-10", "", "", "", "", "", "", "", "", "", "", "", "", "", "", "", 
  "", "", "", "", "", "", "", "", "", "", "", "", "", "", "", 27326., 18043., 
  9283., 1154., 557., 32.14, 21.22, 10.92, 6550., "", 85032., 147.872, "", 
  "", "", "", "", "", "", "", "", "", "", 81.4, ""}, 
 {"IMN", "Europe", "Isle of Man", "2021-03-11", "", "", "", "", "", "", "", 
  "", "", "", "", "", "", "", "", "", "", "", "", "", "", "", "", "", "", "", 
  "", "", "", "", 28431., 19138., 9293., 1105., 713., 33.44, 22.51, 10.93, 
  8385., "", 85032., 147.872, "", "", "", "", "", "", "", "", "", "", "", 
  81.4, ""}, {"IMN", "Europe", "Isle of Man", "2021-03-12", "", "", "", "", 
  "", "", "", "", "", "", "", "", "", "", "", "", "", "", "", "", "", "", "", 
  "", "", "", "", "", "", "", 29794., 19885., 9909., 1363., 844., 35.04, 
  23.39, 11.65, 9926., "", 85032., 147.872, "", "", "", "", "", "", "", "", 
  "", "", "", 81.4, ""}, {"IMN", "Europe", "Isle of Man", "2021-03-13", "", 
  "", "", "", "", "", "", "", "", "", "", "", "", "", "", "", "", "", "", "", 
  "", "", "", "", "", "", "", "", "", "", 31026., 19926., 11100., 1232., 
  960., 36.49, 23.43, 13.05, 11290., "", 85032., 147.872, "", "", "", "", "", 
  "", "", "", "", "", "", 81.4, ""}, {"IMN", "Europe", "Isle of Man", 
  "2021-03-14", "", "", "", "", "", "", "", "", "", "", "", "", "", "", "", 
  "", "", "", "", "", "", "", "", "", "", "", "", "", "", "", 32027., 20690., 
  11337., 1001., 1033., 37.66, 24.33, 13.33, 12148., "", 85032., 147.872, "", 
  "", "", "", "", "", "", "", "", "", "", 81.4, ""}, 
 {"IMN", "Europe", "Isle of Man", "2021-03-15", "", "", "", "", "", "", "", 
  "", "", "", "", "", "", "", "", "", "", "", "", "", "", "", "", "", "", "", 
  "", "", "", "", 32742., 21405., 11337., 715., 1094., 38.51, 25.17, 13.33, 
  12866., "", 85032., 147.872, "", "", "", "", "", "", "", "", "", "", "", 
  81.4, ""}, {"IMN", "Europe", "Isle of Man", "2021-03-16", "", "", "", "", 
  "", "", "", "", "", "", "", "", "", "", "", "", "", "", "", "", "", "", "", 
  "", "", "", "", "", "", "", 33335., 21995., 11340., 593., 1023., 39.2, 
  25.87, 13.34, 12031., "", 85032., 147.872, "", "", "", "", "", "", "", "", 
  "", "", "", 81.4, ""}, {"IMN", "Europe", "Isle of Man", "2021-03-17", "", 
  "", "", "", "", "", "", "", "", "", "", "", "", "", "", "", "", "", "", "", 
  "", "", "", "", "", "", "", "", "", "", "", "", "", "", 858., "", "", "", 
  10090., "", 85032., 147.872, "", "", "", "", "", "", "", "", "", "", "", 
  81.4, ""}, {"IMN", "Europe", "Isle of Man", "2021-03-18", "", "", "", "", 
  "", "", "", "", "", "", "", "", "", "", "", "", "", "", "", "", "", "", "", 
  "", "", "", "", "", "", "", 33336., 21996., 11340., "", 701., 39.2, 25.87, 
  13.34, 8244., "", 85032., 147.872, "", "", "", "", "", "", "", "", "", "", 
  "", 81.4, ""}, {"IMN", "Europe", "Isle of Man", "2021-03-19", "", "", "", 
  "", "", "", "", "", "", "", "", "", "", "", "", "", "", "", "", "", "", "", 
  "", "", "", "", "", "", "", "", "", "", "", "", 728., "", "", "", 8561., 
  "", 85032., 147.872, "", "", "", "", "", "", "", "", "", "", "", 81.4, ""}, 
 {"IMN", "Europe", "Isle of Man", "2021-03-20", "", "", "", "", "", "", "", 
  "", "", "", "", "", "", "", "", "", "", "", "", "", "", "", "", "", "", "", 
  "", "", "", "", "", "", "", "", 773., "", "", "", 9091., "", 85032., 
  147.872, "", "", "", "", "", "", "", "", "", "", "", 81.4, ""}, 
 {"IMN", "Europe", "Isle of Man", "2021-03-21", "", "", "", "", "", "", "", 
  "", "", "", "", "", "", "", "", "", "", "", "", "", "", "", "", "", "", "", 
  "", "", "", "", "", "", "", "", 852., "", "", "", 10020., "", 85032., 
  147.872, "", "", "", "", "", "", "", "", "", "", "", 81.4, ""}, 
 {"IMN", "Europe", "Isle of Man", "2021-03-22", "", "", "", "", "", "", "", 
  "", "", "", "", "", "", "", "", "", "", "", "", "", "", "", "", "", "", "", 
  "", "", "", "", "", "", "", "", 971., "", "", "", 11419., "", 85032., 
  147.872, "", "", "", "", "", "", "", "", "", "", "", 81.4, ""}, 
 {"IMN", "Europe", "Isle of Man", "2021-03-23", "", "", "", "", "", "", "", 
  "", "", "", "", "", "", "", "", "", "", "", "", "", "", "", "", "", "", "", 
  "", "", "", "", "", "", "", "", 1108., "", "", "", 13030., "", 85032., 
  147.872, "", "", "", "", "", "", "", "", "", "", "", 81.4, ""}, 
 {"IMN", "Europe", "Isle of Man", "2021-03-24", "", "", "", "", "", "", "", 
  "", "", "", "", "", "", "", "", "", "", "", "", "", "", "", "", "", "", "", 
  "", "", "", "", "", "", "", "", 1329., "", "", "", 15629., "", 85032., 
  147.872, "", "", "", "", "", "", "", "", "", "", "", 81.4, ""}, 
 {"IMN", "Europe", "Isle of Man", "2021-03-25", "", "", "", "", "", "", "", 
  "", "", "", "", "", "", "", "", "", "", "", "", "", "", "", "", "", "", "", 
  "", "", "", "", "", "", "", "", 1551., "", "", "", 18240., "", 85032., 
  147.872, "", "", "", "", "", "", "", "", "", "", "", 81.4, ""}, 
 {"IMN", "Europe", "Isle of Man", "2021-03-26", "", "", "", "", "", "", "", 
  "", "", "", "", "", "", "", "", "", "", "", "", "", "", "", "", "", "", "", 
  "", "", "", "", "", "", "", "", 1551., "", "", "", 18240., "", 85032., 
  147.872, "", "", "", "", "", "", "", "", "", "", "", 81.4, ""}, 
 {"IMN", "Europe", "Isle of Man", "2021-03-27", "", "", "", "", "", "", "", 
  "", "", "", "", "", "", "", "", "", "", "", "", "", "", "", "", "", "", "", 
  "", "", "", "", 47294., 32286., 15008., "", 1551., 55.62, 37.97, 17.65, 
  18240., "", 85032., 147.872, "", "", "", "", "", "", "", "", "", "", "", 
  81.4, ""}, {"IMN", "Europe", "Isle of Man", "2021-03-28", "", "", "", "", 
  "", "", "", "", "", "", "", "", "", "", "", "", "", "", "", "", "", "", "", 
  "", "", "", "", "", "", "", "", "", "", "", 1448., "", "", "", 17029., "", 
  85032., 147.872, "", "", "", "", "", "", "", "", "", "", "", 81.4, ""}, 
 {"IMN", "Europe", "Isle of Man", "2021-03-29", "", "", "", "", "", "", "", 
  "", "", "", "", "", "", "", "", "", "", "", "", "", "", "", "", "", "", "", 
  "", "", "", "", "", "", "", "", 1345., "", "", "", 15818., "", 85032., 
  147.872, "", "", "", "", "", "", "", "", "", "", "", 81.4, ""}, 
 {"IMN", "Europe", "Isle of Man", "2021-03-30", "", "", "", "", "", "", "", 
  "", "", "", "", "", "", "", "", "", "", "", "", "", "", "", "", "", "", "", 
  "", "", "", "", 49787., 34480., 15307., "", 1242., 58.55, 40.55, 18., 
  14606., "", 85032., 147.872, "", "", "", "", "", "", "", "", "", "", "", 
  81.4, ""}, {"IMN", "Europe", "Isle of Man", "2021-03-31", "", "", "", "", 
  "", "", "", "", "", "", "", "", "", "", "", "", "", "", "", "", "", "", "", 
  "", "", "", "", "", "", "", 50426., 35115., 15311., 639., 1112., 59.3, 
  41.3, 18.01, 13077., "", 85032., 147.872, "", "", "", "", "", "", "", "", 
  "", "", "", 81.4, ""}, {"IMN", "Europe", "Isle of Man", "2021-04-01", "", 
  "", "", "", "", "", "", "", "", "", "", "", "", "", "", "", "", "", "", "", 
  "", "", "", "", "", "", "", "", "", "", 51602., 36290., 15312., 1176., 
  1059., 60.69, 42.68, 18.01, 12454., "", 85032., 147.872, "", "", "", "", 
  "", "", "", "", "", "", "", 81.4, ""}, {"IMN", "Europe", "Isle of Man", 
  "2021-04-02", "", "", "", "", "", "", "", "", "", "", "", "", "", "", "", 
  "", "", "", "", "", "", "", "", "", "", "", "", "", "", "", 52831., 37491., 
  15340., 1229., 1013., 62.13, 44.09, 18.04, 11913., "", 85032., 147.872, "", 
  "", "", "", "", "", "", "", "", "", "", 81.4, ""}, 
 {"IMN", "Europe", "Isle of Man", "2021-04-03", "", "", "", "", "", "", "", 
  "", "", "", "", "", "", "", "", "", "", "", "", "", "", "", "", "", "", "", 
  "", "", "", "", 54075., 38727., 15348., 1244., 969., 63.59, 45.54, 18.05, 
  11396., "", 85032., 147.872, "", "", "", "", "", "", "", "", "", "", "", 
  81.4, ""}, {"IMN", "Europe", "Isle of Man", "2021-04-04", "", "", "", "", 
  "", "", "", "", "", "", "", "", "", "", "", "", "", "", "", "", "", "", "", 
  "", "", "", "", "", "", "", 54480., 39132., 15348., 405., 908., 64.07, 
  46.02, 18.05, 10678., "", 85032., 147.872, "", "", "", "", "", "", "", "", 
  "", "", "", 81.4, ""}, {"IMN", "Europe", "Isle of Man", "2021-04-05", "", 
  "", "", "", "", "", "", "", "", "", "", "", "", "", "", "", "", "", "", "", 
  "", "", "", "", "", "", "", "", "", "", 54923., 39575., 15348., 443., 852., 
  64.59, 46.54, 18.05, 10020., "", 85032., 147.872, "", "", "", "", "", "", 
  "", "", "", "", "", 81.4, ""}, {"IMN", "Europe", "Isle of Man", 
  "2021-04-06", "", "", "", "", "", "", "", "", "", "", "", "", "", "", "", 
  "", "", "", "", "", "", "", "", "", "", "", "", "", "", "", 56040., 40692., 
  15348., 1117., 893., 65.9, 47.85, 18.05, 10502., "", 85032., 147.872, "", 
  "", "", "", "", "", "", "", "", "", "", 81.4, ""}, 
 {"IMN", "Europe", "Isle of Man", "2021-04-07", "", "", "", "", "", "", "", 
  "", "", "", "", "", "", "", "", "", "", "", "", "", "", "", "", "", "", "", 
  "", "", "", "", 57234., 41846., 15388., 1194., 973., 67.31, 49.21, 18.1, 
  11443., "", 85032., 147.872, "", "", "", "", "", "", "", "", "", "", "", 
  81.4, ""}, {"IMN", "Europe", "Isle of Man", "2021-04-08", "", "", "", "", 
  "", "", "", "", "", "", "", "", "", "", "", "", "", "", "", "", "", "", "", 
  "", "", "", "", "", "", "", 58497., 43094., 15403., 1263., 985., 68.79, 
  50.68, 18.11, 11584., "", 85032., 147.872, "", "", "", "", "", "", "", "", 
  "", "", "", 81.4, ""}, {"IMN", "Europe", "Isle of Man", "2021-04-09", "", 
  "", "", "", "", "", "", "", "", "", "", "", "", "", "", "", "", "", "", "", 
  "", "", "", "", "", "", "", "", "", "", 59758., 44343., 15415., 1261., 
  990., 70.28, 52.15, 18.13, 11643., "", 85032., 147.872, "", "", "", "", "", 
  "", "", "", "", "", "", 81.4, ""}, {"IMN", "Europe", "Isle of Man", 
  "2021-04-10", "", "", "", "", "", "", "", "", "", "", "", "", "", "", "", 
  "", "", "", "", "", "", "", "", "", "", "", "", "", "", "", 60889., 45462., 
  15427., 1131., 973., 71.61, 53.46, 18.14, 11443., "", 85032., 147.872, "", 
  "", "", "", "", "", "", "", "", "", "", 81.4, ""}, 
 {"IMN", "Europe", "Isle of Man", "2021-04-11", "", "", "", "", "", "", "", 
  "", "", "", "", "", "", "", "", "", "", "", "", "", "", "", "", "", "", "", 
  "", "", "", "", 61296., 45855., 15441., 407., 974., 72.09, 53.93, 18.16, 
  11455., "", 85032., 147.872, "", "", "", "", "", "", "", "", "", "", "", 
  81.4, ""}, {"IMN", "Europe", "Isle of Man", "2021-04-12", "", "", "", "", 
  "", "", "", "", "", "", "", "", "", "", "", "", "", "", "", "", "", "", "", 
  "", "", "", "", "", "", "", 61699., 46245., 15454., 403., 968., 72.56, 
  54.39, 18.17, 11384., "", 85032., 147.872, "", "", "", "", "", "", "", "", 
  "", "", "", 81.4, ""}, {"IMN", "Europe", "Isle of Man", "2021-04-13", "", 
  "", "", "", "", "", "", "", "", "", "", "", "", "", "", "", "", "", "", "", 
  "", "", "", "", "", "", "", "", "", "", 62899., 47438., 15461., 1200., 
  980., 73.97, 55.79, 18.18, 11525., "", 85032., 147.872, "", "", "", "", "", 
  "", "", "", "", "", "", 81.4, ""}, {"IMN", "Europe", "Isle of Man", 
  "2021-04-14", "", "", "", "", "", "", "", "", "", "", "", "", "", "", "", 
  "", "", "", "", "", "", "", "", "", "", "", "", "", "", "", 63488., 48021., 
  15467., 589., 893., 74.66, 56.47, 18.19, 10502., "", 85032., 147.872, "", 
  "", "", "", "", "", "", "", "", "", "", 81.4, ""}, 
 {"IMN", "Europe", "Isle of Man", "2021-04-15", "", "", "", "", "", "", "", 
  "", "", "", "", "", "", "", "", "", "", "", "", "", "", "", "", "", "", "", 
  "", "", "", "", 63674., 48205., 15469., 186., 740., 74.88, 56.69, 18.19, 
  8703., "", 85032., 147.872, "", "", "", "", "", "", "", "", "", "", "", 
  81.4, ""}, {"IMN", "Europe", "Isle of Man", "2021-04-16", "", "", "", "", 
  "", "", "", "", "", "", "", "", "", "", "", "", "", "", "", "", "", "", "", 
  "", "", "", "", "", "", "", 64099., 48625., 15474., 425., 620., 75.38, 
  57.18, 18.2, 7291., "", 85032., 147.872, "", "", "", "", "", "", "", "", 
  "", "", "", 81.4, ""}, {"IMN", "Europe", "Isle of Man", "2021-04-17", "", 
  "", "", "", "", "", "", "", "", "", "", "", "", "", "", "", "", "", "", "", 
  "", "", "", "", "", "", "", "", "", "", 64481., 49004., 15477., 382., 513., 
  75.83, 57.63, 18.2, 6033., "", 85032., 147.872, "", "", "", "", "", "", "", 
  "", "", "", "", 81.4, ""}, {"IMN", "Europe", "Isle of Man", "2021-04-18", 
  "", "", "", "", "", "", "", "", "", "", "", "", "", "", "", "", "", "", "", 
  "", "", "", "", "", "", "", "", "", "", "", 65085., 49608., 15477., 604., 
  541., 76.54, 58.34, 18.2, 6362., "", 85032., 147.872, "", "", "", "", "", 
  "", "", "", "", "", "", 81.4, ""}, {"IMN", "Europe", "Isle of Man", 
  "2021-04-19", "", "", "", "", "", "", "", "", "", "", "", "", "", "", "", 
  "", "", "", "", "", "", "", "", "", "", "", "", "", "", "", 65675., 50191., 
  15484., 590., 568., 77.24, 59.03, 18.21, 6680., "", 85032., 147.872, "", 
  "", "", "", "", "", "", "", "", "", "", 81.4, ""}, 
 {"IMN", "Europe", "Isle of Man", "2021-04-20", "", "", "", "", "", "", "", 
  "", "", "", "", "", "", "", "", "", "", "", "", "", "", "", "", "", "", "", 
  "", "", "", "", 66414., 50923., 15491., 739., 502., 78.1, 59.89, 18.22, 
  5904., "", 85032., 147.872, "", "", "", "", "", "", "", "", "", "", "", 
  81.4, ""}, {"IMN", "Europe", "Isle of Man", "2021-04-21", "", "", "", "", 
  "", "", "", "", "", "", "", "", "", "", "", "", "", "", "", "", "", "", "", 
  "", "", "", "", "", "", "", 67082., 51585., 15497., 668., 513., 78.89, 
  60.67, 18.22, 6033., "", 85032., 147.872, "", "", "", "", "", "", "", "", 
  "", "", "", 81.4, ""}, {"IMN", "Europe", "Isle of Man", "2021-04-22", "", 
  "", "", "", "", "", "", "", "", "", "", "", "", "", "", "", "", "", "", "", 
  "", "", "", "", "", "", "", "", "", "", 67915., 52407., 15508., 833., 606., 
  79.87, 61.63, 18.24, 7127., "", 85032., 147.872, "", "", "", "", "", "", 
  "", "", "", "", "", 81.4, ""}, {"IMN", "Europe", "Isle of Man", 
  "2021-04-23", "", "", "", "", "", "", "", "", "", "", "", "", "", "", "", 
  "", "", "", "", "", "", "", "", "", "", "", "", "", "", "", 68442., 52864., 
  15578., 527., 620., 80.49, 62.17, 18.32, 7291., "", 85032., 147.872, "", 
  "", "", "", "", "", "", "", "", "", "", 81.4, ""}, 
 {"IMN", "Europe", "Isle of Man", "2021-04-24", "", "", "", "", "", "", "", 
  "", "", "", "", "", "", "", "", "", "", "", "", "", "", "", "", "", "", "", 
  "", "", "", "", "", "", "", "", 653., "", "", "", 7679., "", 85032., 
  147.872, "", "", "", "", "", "", "", "", "", "", "", 81.4, ""}, 
 {"IMN", "Europe", "Isle of Man", "2021-04-25", "", "", "", "", "", "", "", 
  "", "", "", "", "", "", "", "", "", "", "", "", "", "", "", "", "", "", "", 
  "", "", "", "", 69658., 54002., 15656., "", 653., 81.92, 63.51, 18.41, 
  7679., "", 85032., 147.872, "", "", "", "", "", "", "", "", "", "", "", 
  81.4, ""}, {"IMN", "Europe", "Isle of Man", "2021-04-26", "", "", "", "", 
  "", "", "", "", "", "", "", "", "", "", "", "", "", "", "", "", "", "", "", 
  "", "", "", "", "", "", "", 70249., 54555., 15694., 591., 653., 82.61, 
  64.16, 18.46, 7679., "", 85032., 147.872, "", "", "", "", "", "", "", "", 
  "", "", "", 81.4, ""}, {"IMN", "Europe", "Isle of Man", "2021-04-27", "", 
  "", "", "", "", "", "", "", "", "", "", "", "", "", "", "", "", "", "", "", 
  "", "", "", "", "", "", "", "", "", "", 70810., 55110., 15700., 561., 628., 
  83.27, 64.81, 18.46, 7385., "", 85032., 147.872, "", "", "", "", "", "", 
  "", "", "", "", "", 81.4, ""}, {"IMN", "Europe", "Isle of Man", 
  "2021-04-28", "", "", "", "", "", "", "", "", "", "", "", "", "", "", "", 
  "", "", "", "", "", "", "", "", "", "", "", "", "", "", "", 71703., 55945., 
  15758., 893., 660., 84.32, 65.79, 18.53, 7762., "", 85032., 147.872, "", 
  "", "", "", "", "", "", "", "", "", "", 81.4, ""}, 
 {"IMN", "Europe", "Isle of Man", "2021-04-29", "", "", "", "", "", "", "", 
  "", "", "", "", "", "", "", "", "", "", "", "", "", "", "", "", "", "", "", 
  "", "", "", "", 72617., 56844., 15773., 914., 672., 85.4, 66.85, 18.55, 
  7903., "", 85032., 147.872, "", "", "", "", "", "", "", "", "", "", "", 
  81.4, ""}, {"IMN", "Europe", "Isle of Man", "2021-04-30", "", "", "", "", 
  "", "", "", "", "", "", "", "", "", "", "", "", "", "", "", "", "", "", "", 
  "", "", "", "", "", "", "", "", "", "", "", 597., "", "", "", 7021., "", 
  85032., 147.872, "", "", "", "", "", "", "", "", "", "", "", 81.4, ""}, 
 {"IMN", "Europe", "Isle of Man", "2021-05-01", "", "", "", "", "", "", "", 
  "", "", "", "", "", "", "", "", "", "", "", "", "", "", "", "", "", "", "", 
  "", "", "", "", 72626., 56849., 15777., "", 511., 85.41, 66.86, 18.55, 
  6010., "", 85032., 147.872, "", "", "", "", "", "", "", "", "", "", "", 
  81.4, ""}, {"IMN", "Europe", "Isle of Man", "2021-05-02", "", "", "", "", 
  "", "", "", "", "", "", "", "", "", "", "", "", "", "", "", "", "", "", "", 
  "", "", "", "", "", "", "", "", "", "", "", 427., "", "", "", 5022., "", 
  85032., 147.872, "", "", "", "", "", "", "", "", "", "", "", 81.4, ""}, 
 {"IMN", "Europe", "Isle of Man", "2021-05-03", "", "", "", "", "", "", "", 
  "", "", "", "", "", "", "", "", "", "", "", "", "", "", "", "", "", "", "", 
  "", "", "", "", 72673., 56896., 15777., "", 346., 85.47, 66.91, 18.55, 
  4069., "", 85032., 147.872, "", "", "", "", "", "", "", "", "", "", "", 
  81.4, ""}, {"IMN", "Europe", "Isle of Man", "2021-05-04", "", "", "", "", 
  "", "", "", "", "", "", "", "", "", "", "", "", "", "", "", "", "", "", "", 
  "", "", "", "", "", "", "", 73471., 57681., 15790., 798., 380., 86.4, 
  67.83, 18.57, 4469., "", 85032., 147.872, "", "", "", "", "", "", "", "", 
  "", "", "", 81.4, ""}, {"IMN", "Europe", "Isle of Man", "2021-05-05", "", 
  "", "", "", "", "", "", "", "", "", "", "", "", "", "", "", "", "", "", "", 
  "", "", "", "", "", "", "", "", "", "", "", "", "", "", 363., "", "", "", 
  4269., "", 85032., 147.872, "", "", "", "", "", "", "", "", "", "", "", 
  81.4, ""}, {"IMN", "Europe", "Isle of Man", "2021-05-06", "", "", "", "", 
  "", "", "", "", "", "", "", "", "", "", "", "", "", "", "", "", "", "", "", 
  "", "", "", "", "", "", "", 75013., 59217., 15796., "", 342., 88.22, 69.64, 
  18.58, 4022., "", 85032., 147.872, "", "", "", "", "", "", "", "", "", "", 
  "", 81.4, ""}, {"IMN", "Europe", "Isle of Man", "2021-05-07", "", "", "", 
  "", "", "", "", "", "", "", "", "", "", "", "", "", "", "", "", "", "", "", 
  "", "", "", "", "", "", "", "", "", "", "", "", 343., "", "", "", 4034., 
  "", 85032., 147.872, "", "", "", "", "", "", "", "", "", "", "", 81.4, ""}, 
 {"IMN", "Europe", "Isle of Man", "2021-05-08", "", "", "", "", "", "", "", 
  "", "", "", "", "", "", "", "", "", "", "", "", "", "", "", "", "", "", "", 
  "", "", "", "", 75037., 59238., 15799., "", 344., 88.25, 69.67, 18.58, 
  4046., "", 85032., 147.872, "", "", "", "", "", "", "", "", "", "", "", 
  81.4, ""}, {"IMN", "Europe", "Isle of Man", "2021-05-09", "", "", "", "", 
  "", "", "", "", "", "", "", "", "", "", "", "", "", "", "", "", "", "", "", 
  "", "", "", "", "", "", "", 75783., 59932., 15851., 746., 448., 89.12, 
  70.48, 18.64, 5269., "", 85032., 147.872, "", "", "", "", "", "", "", "", 
  "", "", "", 81.4, ""}, {"IMN", "Europe", "Isle of Man", "2021-05-10", "", 
  "", "", "", "", "", "", "", "", "", "", "", "", "", "", "", "", "", "", "", 
  "", "", "", "", "", "", "", "", "", "", "", "", "", "", 489., "", "", "", 
  5751., "", 85032., 147.872, "", "", "", "", "", "", "", "", "", "", "", 
  81.4, ""}, {"IMN", "Europe", "Isle of Man", "2021-05-11", "", "", "", "", 
  "", "", "", "", "", "", "", "", "", "", "", "", "", "", "", "", "", "", "", 
  "", "", "", "", "", "", "", 76403., 60512., 15891., "", 419., 89.85, 71.16, 
  18.69, 4928., "", 85032., 147.872, "", "", "", "", "", "", "", "", "", "", 
  "", 81.4, ""}, {"IMN", "Europe", "Isle of Man", "2021-05-12", "", "", "", 
  "", "", "", "", "", "", "", "", "", "", "", "", "", "", "", "", "", "", "", 
  "", "", "", "", "", "", "", "", 76977., 61081., 15896., 574., 391., 90.53, 
  71.83, 18.69, 4598., "", 85032., 147.872, "", "", "", "", "", "", "", "", 
  "", "", "", 81.4, ""}, {"IMN", "Europe", "Isle of Man", "2021-05-13", "", 
  "", "", "", "", "", "", "", "", "", "", "", "", "", "", "", "", "", "", "", 
  "", "", "", "", "", "", "", "", "", "", "", "", "", "", 315., "", "", "", 
  3704., "", 85032., 147.872, "", "", "", "", "", "", "", "", "", "", "", 
  81.4, ""}, {"IMN", "Europe", "Isle of Man", "2021-05-14", "", "", "", "", 
  "", "", "", "", "", "", "", "", "", "", "", "", "", "", "", "", "", "", "", 
  "", "", "", "", "", "", "", "", "", "", "", 347., "", "", "", 4081., "", 
  85032., 147.872, "", "", "", "", "", "", "", "", "", "", "", 81.4, ""}, 
 {"IMN", "Europe", "Isle of Man", "2021-05-15", "", "", "", "", "", "", "", 
  "", "", "", "", "", "", "", "", "", "", "", "", "", "", "", "", "", "", "", 
  "", "", "", "", "", "", "", "", 380., "", "", "", 4469., "", 85032., 
  147.872, "", "", "", "", "", "", "", "", "", "", "", 81.4, ""}, 
 {"IMN", "Europe", "Isle of Man", "2021-05-16", "", "", "", "", "", "", "", 
  "", "", "", "", "", "", "", "", "", "", "", "", "", "", "", "", "", "", "", 
  "", "", "", "", "", "", "", "", 308., "", "", "", 3622., "", 85032., 
  147.872, "", "", "", "", "", "", "", "", "", "", "", 81.4, ""}, 
 {"IMN", "Europe", "Isle of Man", "2021-05-17", "", "", "", "", "", "", "", 
  "", "", "", "", "", "", "", "", "", "", "", "", "", "", "", "", "", "", "", 
  "", "", "", "", "", "", "", "", 298., "", "", "", 3505., "", 85032., 
  147.872, "", "", "", "", "", "", "", "", "", "", "", 81.4, ""}, 
 {"IMN", "Europe", "Isle of Man", "2021-05-18", "", "", "", "", "", "", "", 
  "", "", "", "", "", "", "", "", "", "", "", "", "", "", "", "", "", "", "", 
  "", "", "", "", 78417., 61120., 17297., "", 288., 92.22, 71.88, 20.34, 
  3387., "", 85032., 147.872, "", "", "", "", "", "", "", "", "", "", "", 
  81.4, ""}, {"IMN", "Europe", "Isle of Man", "2021-05-19", "", "", "", "", 
  "", "", "", "", "", "", "", "", "", "", "", "", "", "", "", "", "", "", "", 
  "", "", "", "", "", "", "", 79300., 61145., 18155., 883., 332., 93.26, 
  71.91, 21.35, 3904., "", 85032., 147.872, "", "", "", "", "", "", "", "", 
  "", "", "", 81.4, ""}, {"IMN", "Europe", "Isle of Man", "2021-05-20", "", 
  "", "", "", "", "", "", "", "", "", "", "", "", "", "", "", "", "", "", "", 
  "", "", "", "", "", "", "", "", "", "", 80356., 61170., 19186., 1056., 
  448., 94.5, 71.94, 22.56, 5269., "", 85032., 147.872, "", "", "", "", "", 
  "", "", "", "", "", "", 81.4, ""}, {"IMN", "Europe", "Isle of Man", 
  "2021-05-21", "", "", "", "", "", "", "", "", "", "", "", "", "", "", "", 
  "", "", "", "", "", "", "", "", "", "", "", "", "", "", "", 81423., 61184., 
  20239., 1067., 567., 95.76, 71.95, 23.8, 6668., "", 85032., 147.872, "", 
  "", "", "", "", "", "", "", "", "", "", 81.4, ""}, 
 {"IMN", "Europe", "Isle of Man", "2021-05-22", "", "", "", "", "", "", "", 
  "", "", "", "", "", "", "", "", "", "", "", "", "", "", "", "", "", "", "", 
  "", "", "", "", 81855., 61195., 20660., 432., 594., 96.26, 71.97, 24.3, 
  6986., "", 85032., 147.872, "", "", "", "", "", "", "", "", "", "", "", 
  81.4, ""}, {"IMN", "Europe", "Isle of Man", "2021-05-23", "", "", "", "", 
  "", "", "", "", "", "", "", "", "", "", "", "", "", "", "", "", "", "", "", 
  "", "", "", "", "", "", "", 83163., 61214., 21949., 1308., 747., 97.8, 
  71.99, 25.81, 8785., "", 85032., 147.872, "", "", "", "", "", "", "", "", 
  "", "", "", 81.4, ""}, {"IMN", "Europe", "Isle of Man", "2021-05-24", "", 
  "", "", "", "", "", "", "", "", "", "", "", "", "", "", "", "", "", "", "", 
  "", "", "", "", "", "", "", "", "", "", 83831., 61243., 22588., 668., 808., 
  98.59, 72.02, 26.56, 9502., "", 85032., 147.872, "", "", "", "", "", "", 
  "", "", "", "", "", 81.4, ""}, {"IMN", "Europe", "Isle of Man", 
  "2021-05-25", "", "", "", "", "", "", "", "", "", "", "", "", "", "", "", 
  "", "", "", "", "", "", "", "", "", "", "", "", "", "", "", 85971., 61271., 
  24700., 2140., 1079., 101.1, 72.06, 29.05, 12689., "", 85032., 147.872, "", 
  "", "", "", "", "", "", "", "", "", "", 81.4, ""}, 
 {"IMN", "Europe", "Isle of Man", "2021-05-26", "", "", "", "", "", "", "", 
  "", "", "", "", "", "", "", "", "", "", "", "", "", "", "", "", "", "", "", 
  "", "", "", "", 86707., 61282., 25425., 736., 1058., 101.97, 72.07, 29.9, 
  12442., "", 85032., 147.872, "", "", "", "", "", "", "", "", "", "", "", 
  81.4, ""}, {"IMN", "Europe", "Isle of Man", "2021-05-27", "", "", "", "", 
  "", "", "", "", "", "", "", "", "", "", "", "", "", "", "", "", "", "", "", 
  "", "", "", "", "", "", "", 87476., 61306., 26170., 769., 1017., 102.87, 
  72.1, 30.78, 11960., "", 85032., 147.872, "", "", "", "", "", "", "", "", 
  "", "", "", 81.4, ""}, {"IMN", "Europe", "Isle of Man", "2021-05-28", "", 
  "", "", "", "", "", "", "", "", "", "", "", "", "", "", "", "", "", "", "", 
  "", "", "", "", "", "", "", "", "", "", 89077., 61312., 27765., 1601., 
  1093., 104.76, 72.1, 32.65, 12854., "", 85032., 147.872, "", "", "", "", 
  "", "", "", "", "", "", "", 81.4, ""}, {"IMN", "Europe", "Isle of Man", 
  "2021-05-29", "", "", "", "", "", "", "", "", "", "", "", "", "", "", "", 
  "", "", "", "", "", "", "", "", "", "", "", "", "", "", "", 89507., 61315., 
  28192., 430., 1093., 105.26, 72.11, 33.15, 12854., "", 85032., 147.872, "", 
  "", "", "", "", "", "", "", "", "", "", 81.4, ""}, 
 {"IMN", "Europe", "Isle of Man", "2021-05-30", "", "", "", "", "", "", "", 
  "", "", "", "", "", "", "", "", "", "", "", "", "", "", "", "", "", "", "", 
  "", "", "", "", "", "", "", "", 913., "", "", "", 10737., "", 85032., 
  147.872, "", "", "", "", "", "", "", "", "", "", "", 81.4, ""}, 
 {"IMN", "Europe", "Isle of Man", "2021-05-31", "", "", "", "", "", "", "", 
  "", "", "", "", "", "", "", "", "", "", "", "", "", "", "", "", "", "", "", 
  "", "", "", "", "", "", "", "", 823., "", "", "", 9679., "", 85032., 
  147.872, "", "", "", "", "", "", "", "", "", "", "", 81.4, ""}, 
 {"IMN", "Europe", "Isle of Man", "2021-06-01", "", "", "", "", "", "", "", 
  "", "", "", "", "", "", "", "", "", "", "", "", "", "", "", "", "", "", "", 
  "", "", "", "", "", "", "", "", 524., "", "", "", 6162., "", 85032., 
  147.872, "", "", "", "", "", "", "", "", "", "", "", 81.4, ""}, 
 {"IMN", "Europe", "Isle of Man", "2021-06-02", "", "", "", "", "", "", "", 
  "", "", "", "", "", "", "", "", "", "", "", "", "", "", "", "", "", "", "", 
  "", "", "", "", "", "", "", "", 425., "", "", "", 4998., "", 85032., 
  147.872, "", "", "", "", "", "", "", "", "", "", "", 81.4, ""}, 
 {"IMN", "Europe", "Isle of Man", "2021-06-03", "", "", "", "", "", "", "", 
  "", "", "", "", "", "", "", "", "", "", "", "", "", "", "", "", "", "", "", 
  "", "", "", "", 89727., 61315., 28412., "", 322., 105.52, 72.11, 33.41, 
  3787., "", 85032., 147.872, "", "", "", "", "", "", "", "", "", "", "", 
  81.4, ""}, {"ISR", "Asia", "Israel", "2020-02-20", "", "", "", "", "", "", 
  "", "", "", "", "", "", "", "", "", "", "", "", "", "", "", 29., 29., 
  0.003, 0.003, "", "", "", "", "tests performed", "", "", "", "", "", "", 
  "", "", "", 19.44, 8.655541*^6, 402.606, 30.6, 11.733, 7.359, 33132.32, 
  0.5, 93.32, 6.74, 15.4, 35.4, "", 2.99, 82.97, 0.919}, 
 {"ISR", "Asia", "Israel", "2020-02-21", 1., 1., "", "", "", "", 0.116, 
  0.116, "", "", "", "", "", "", "", "", "", "", "", "", "", 28., 57., 0.007, 
  0.003, "", "", "", "", "tests performed", "", "", "", "", "", "", "", "", 
  "", 19.44, 8.655541*^6, 402.606, 30.6, 11.733, 7.359, 33132.32, 0.5, 93.32, 
  6.74, 15.4, 35.4, "", 2.99, 82.97, 0.919}, {"ISR", "Asia", "Israel", 
  "2020-02-22", 1., 0., "", "", "", "", 0.116, 0., "", "", "", "", "", "", 
  "", "", "", "", "", "", "", 13., 70., 0.008, 0.002, "", "", "", "", 
  "tests performed", "", "", "", "", "", "", "", "", "", 19.44, 8.655541*^6, 
  402.606, 30.6, 11.733, 7.359, 33132.32, 0.5, 93.32, 6.74, 15.4, 35.4, "", 
  2.99, 82.97, 0.919}, {"ISR", "Asia", "Israel", "2020-02-23", 1., 0., "", 
  "", "", "", 0.116, 0., "", "", "", "", "", "", "", "", "", "", "", "", "", 
  56., 126., 0.015, 0.006, "", "", "", "", "tests performed", "", "", "", "", 
  "", "", "", "", "", 19.44, 8.655541*^6, 402.606, 30.6, 11.733, 7.359, 
  33132.32, 0.5, 93.32, 6.74, 15.4, 35.4, "", 2.99, 82.97, 0.919}, 
 {"ISR", "Asia", "Israel", "2020-02-24", 1., 0., "", "", "", "", 0.116, 0., 
  "", "", "", "", "", "", "", "", "", "", "", "", "", 75., 201., 0.023, 
  0.009, "", "", "", "", "tests performed", "", "", "", "", "", "", "", "", 
  "", 19.44, 8.655541*^6, 402.606, 30.6, 11.733, 7.359, 33132.32, 0.5, 93.32, 
  6.74, 15.4, 35.4, "", 2.99, 82.97, 0.919}, {"ISR", "Asia", "Israel", 
  "2020-02-25", 1., 0., "", "", "", "", 0.116, 0., "", "", "", "", "", "", 
  "", "", "", "", "", "", "", 108., 309., 0.036, 0.012, "", "", "", "", 
  "tests performed", "", "", "", "", "", "", "", "", "", 19.44, 8.655541*^6, 
  402.606, 30.6, 11.733, 7.359, 33132.32, 0.5, 93.32, 6.74, 15.4, 35.4, "", 
  2.99, 82.97, 0.919}, {"ISR", "Asia", "Israel", "2020-02-26", 2., 1., 0.286, 
  "", "", 0., 0.231, 0.116, 0.033, "", "", 0., "", "", "", "", "", "", "", 
  "", "", 108., 417., 0.048, 0.012, "", "", "", "", "tests performed", "", 
  "", "", "", "", "", "", "", "", 19.44, 8.655541*^6, 402.606, 30.6, 11.733, 
  7.359, 33132.32, 0.5, 93.32, 6.74, 15.4, 35.4, "", 2.99, 82.97, 0.919}, 
 {"ISR", "Asia", "Israel", "2020-02-27", 3., 1., 0.429, "", "", 0., 0.347, 
  0.116, 0.05, "", "", 0., "", "", "", "", "", "", "", "", "", 171., 588., 
  0.068, 0.02, 80., 0.009, 0.005, 186.5, "tests performed", "", "", "", "", 
  "", "", "", "", "", 19.44, 8.655541*^6, 402.606, 30.6, 11.733, 7.359, 
  33132.32, 0.5, 93.32, 6.74, 15.4, 35.4, "", 2.99, 82.97, 0.919}, 
 {"ISR", "Asia", "Israel", "2020-02-28", 6., 3., 0.714, "", "", 0., 0.693, 
  0.347, 0.083, "", "", 0., "", "", "", "", "", "", "", "", "", 118., 706., 
  0.082, 0.014, 93., 0.011, 0.008, 130.3, "tests performed", "", "", "", "", 
  "", "", "", "", "", 19.44, 8.655541*^6, 402.606, 30.6, 11.733, 7.359, 
  33132.32, 0.5, 93.32, 6.74, 15.4, 35.4, "", 2.99, 82.97, 0.919}, 
 {"ISR", "Asia", "Israel", "2020-02-29", 6., 0., 0.714, "", "", 0., 0.693, 
  0., 0.083, "", "", 0., "", "", "", "", "", "", "", "", "", 158., 864., 0.1, 
  0.018, 113., 0.013, 0.006, 158.3, "tests performed", "", "", "", "", "", 
  "", "", "", "", 19.44, 8.655541*^6, 402.606, 30.6, 11.733, 7.359, 33132.32, 
  0.5, 93.32, 6.74, 15.4, 35.4, "", 2.99, 82.97, 0.919}, 
 {"ISR", "Asia", "Israel", "2020-03-01", 7., 1., 0.857, "", "", 0., 0.809, 
  0.116, 0.099, "", "", 0., "", "", "", "", "", "", "", "", "", 187., 1051., 
  0.121, 0.022, 132., 0.015, 0.006, 154., "tests performed", "", "", "", "", 
  "", "", "", "", "", 19.44, 8.655541*^6, 402.606, 30.6, 11.733, 7.359, 
  33132.32, 0.5, 93.32, 6.74, 15.4, 35.4, "", 2.99, 82.97, 0.919}, 
 {"ISR", "Asia", "Israel", "2020-03-02", 12., 5., 1.571, "", "", 0., 1.386, 
  0.578, 0.182, "", "", 0., "", "", "", 10., 1.155, "", "", "", "", 171., 
  1222., 0.141, 0.02, 146., 0.017, 0.011, 92.9, "tests performed", "", "", 
  "", "", "", "", "", "", "", 19.44, 8.655541*^6, 402.606, 30.6, 11.733, 
  7.359, 33132.32, 0.5, 93.32, 6.74, 15.4, 35.4, "", 2.99, 82.97, 0.919}, 
 {"ISR", "Asia", "Israel", "2020-03-03", 15., 3., 2., "", "", 0., 1.733, 
  0.347, 0.231, "", "", 0., "", "", "", 10., 1.155, "", "", "", "", 235., 
  1457., 0.168, 0.027, 164., 0.019, 0.012, 82., "tests performed", "", "", 
  "", "", "", "", "", "", "", 19.44, 8.655541*^6, 402.606, 30.6, 11.733, 
  7.359, 33132.32, 0.5, 93.32, 6.74, 15.4, 35.4, "", 2.99, 82.97, 0.919}, 
 {"ISR", "Asia", "Israel", "2020-03-04", 15., 0., 1.857, "", "", 0., 1.733, 
  0., 0.215, "", "", 0., "", "", "", 12., 1.386, "", "", "", "", 129., 1586., 
  0.183, 0.015, 167., 0.019, 0.011, 89.9, "tests performed", "", "", "", "", 
  "", "", "", "", "", 33.33, 8.655541*^6, 402.606, 30.6, 11.733, 7.359, 
  33132.32, 0.5, 93.32, 6.74, 15.4, 35.4, "", 2.99, 82.97, 0.919}, 
 {"ISR", "Asia", "Israel", "2020-03-05", 21., 6., 2.571, "", "", 0., 2.426, 
  0.693, 0.297, "", "", 0., "", "", "", 13., 1.502, "", "", "", "", 173., 
  1759., 0.203, 0.02, 167., 0.019, 0.015, 65., "tests performed", "", "", "", 
  "", "", "", "", "", "", 33.33, 8.655541*^6, 402.606, 30.6, 11.733, 7.359, 
  33132.32, 0.5, 93.32, 6.74, 15.4, 35.4, "", 2.99, 82.97, 0.919}, 
 {"ISR", "Asia", "Israel", "2020-03-06", 37., 16., 4.429, "", "", 0., 4.275, 
  1.849, 0.512, "", "", 0., "", "", "", 16., 1.849, "", "", "", "", 274., 
  2033., 0.235, 0.032, 190., 0.022, 0.023, 42.9, "tests performed", "", "", 
  "", "", "", "", "", "", "", 33.33, 8.655541*^6, 402.606, 30.6, 11.733, 
  7.359, 33132.32, 0.5, 93.32, 6.74, 15.4, 35.4, "", 2.99, 82.97, 0.919}, 
 {"ISR", "Asia", "Israel", "2020-03-07", 47., 10., 5.857, "", "", 0., 5.43, 
  1.155, 0.677, "", "", 0., "", "", "", 19., 2.195, "", "", "", "", 336., 
  2369., 0.274, 0.039, 215., 0.025, 0.027, 36.7, "tests performed", "", "", 
  "", "", "", "", "", "", "", 33.33, 8.655541*^6, 402.606, 30.6, 11.733, 
  7.359, 33132.32, 0.5, 93.32, 6.74, 15.4, 35.4, "", 2.99, 82.97, 0.919}, 
 {"ISR", "Asia", "Israel", "2020-03-08", 56., 9., 7., "", "", 0., 6.47, 1.04, 
  0.809, "", "", 0., "", "", "", 26., 3.004, 5., 0.578, 22., 2.542, 421., 
  2790., 0.322, 0.049, 248., 0.029, 0.028, 35.4, "tests performed", "", "", 
  "", "", "", "", "", "", "", 33.33, 8.655541*^6, 402.606, 30.6, 11.733, 
  7.359, 33132.32, 0.5, 93.32, 6.74, 15.4, 35.4, "", 2.99, 82.97, 0.919}, 
 {"ISR", "Asia", "Israel", "2020-03-09", 60., 4., 6.857, "", "", 0., 6.932, 
  0.462, 0.792, "", "", 0., "", "", "", 40., 4.621, "", "", "", "", 518., 
  3308., 0.382, 0.06, 298., 0.034, 0.023, 43.5, "tests performed", "", "", 
  "", "", "", "", "", "", "", 33.33, 8.655541*^6, 402.606, 30.6, 11.733, 
  7.359, 33132.32, 0.5, 93.32, 6.74, 15.4, 35.4, "", 2.99, 82.97, 0.919}, 
 {"ISR", "Asia", "Israel", "2020-03-10", 88., 28., 10.429, "", "", 0., 
  10.167, 3.235, 1.205, "", "", 0., "", "", "", 61., 7.048, "", "", "", "", 
  520., 3828., 0.442, 0.06, 339., 0.039, 0.031, 32.5, "tests performed", "", 
  "", "", "", "", "", "", "", "", 33.33, 8.655541*^6, 402.606, 30.6, 11.733, 
  7.359, 33132.32, 0.5, 93.32, 6.74, 15.4, 35.4, "", 2.99, 82.97, 0.919}, 
 {"ISR", "Asia", "Israel", "2020-03-11", 60., -28., 6.429, "", "", 0., 6.932, 
  -3.235, 0.743, "", "", 0., "", "", "", 84., 9.705, "", "", "", "", 401., 
  4229., 0.489, 0.046, 378., 0.044, 0.017, 58.8, "tests performed", "", "", 
  "", "", "", "", "", "", "", 33.33, 8.655541*^6, 402.606, 30.6, 11.733, 
  7.359, 33132.32, 0.5, 93.32, 6.74, 15.4, 35.4, "", 2.99, 82.97, 0.919}, 
 {"ISR", "Asia", "Israel", "2020-03-12", 81., 21., 8.571, "", "", 0., 9.358, 
  2.426, 0.99, "", "", 0., "", "", "", 107., 12.362, "", "", "", "", 607., 
  4836., 0.559, 0.07, 440., 0.051, 0.019, 51.3, "tests performed", "", "", 
  "", "", "", "", "", "", "", 41.67, 8.655541*^6, 402.606, 30.6, 11.733, 
  7.359, 33132.32, 0.5, 93.32, 6.74, 15.4, 35.4, "", 2.99, 82.97, 0.919}, 
 {"ISR", "Asia", "Israel", "2020-03-13", 112., 31., 10.714, "", "", 0., 
  12.94, 3.582, 1.238, "", "", 0., "", "", "", 126., 14.557, "", "", "", "", 
  694., 5530., 0.639, 0.08, 500., 0.058, 0.021, 46.7, "tests performed", "", 
  "", "", "", "", "", "", "", "", 52.78, 8.655541*^6, 402.606, 30.6, 11.733, 
  7.359, 33132.32, 0.5, 93.32, 6.74, 15.4, 35.4, "", 2.99, 82.97, 0.919}, 
 {"ISR", "Asia", "Israel", "2020-03-14", 138., 26., 13., "", "", 0., 15.944, 
  3.004, 1.502, "", "", 0., 2.63, "", "", 166., 19.178, "", "", "", "", 614., 
  6144., 0.71, 0.071, 539., 0.062, 0.024, 41.5, "tests performed", "", "", 
  "", "", "", "", "", "", "", 52.78, 8.655541*^6, 402.606, 30.6, 11.733, 
  7.359, 33132.32, 0.5, 93.32, 6.74, 15.4, 35.4, "", 2.99, 82.97, 0.919}, 
 {"ISR", "Asia", "Israel", "2020-03-15", 177., 39., 17.286, "", "", 0., 
  20.449, 4.506, 1.997, "", "", 0., 2.65, "", "", 205., 23.684, 6., 0.693, 
  188., 21.72, 1183., 7327., 0.847, 0.137, 648., 0.075, 0.027, 37.5, 
  "tests performed", "", "", "", "", "", "", "", "", "", 62.96, 8.655541*^6, 
  402.606, 30.6, 11.733, 7.359, 33132.32, 0.5, 93.32, 6.74, 15.4, 35.4, "", 
  2.99, 82.97, 0.919}, {"ISR", "Asia", "Israel", "2020-03-16", 251., 74., 
  27.286, "", "", 0., 28.999, 8.549, 3.152, "", "", 0., 2.69, "", "", 224., 
  25.879, "", "", "", "", 1344., 8671., 1.002, 0.155, 766., 0.088, 0.036, 
  28.1, "tests performed", "", "", "", "", "", "", "", "", "", 68.52, 
  8.655541*^6, 402.606, 30.6, 11.733, 7.359, 33132.32, 0.5, 93.32, 6.74, 
  15.4, 35.4, "", 2.99, 82.97, 0.919}, {"ISR", "Asia", "Israel", 
  "2020-03-17", 295., 44., 29.571, "", "", 0., 34.082, 5.083, 3.416, "", "", 
  0., 2.67, "", "", 259., 29.923, "", "", "", "", 1646., 10317., 1.192, 0.19, 
  927., 0.107, 0.032, 31.3, "tests performed", "", "", "", "", "", "", "", 
  "", "", 77.78, 8.655541*^6, 402.606, 30.6, 11.733, 7.359, 33132.32, 0.5, 
  93.32, 6.74, 15.4, 35.4, "", 2.99, 82.97, 0.919}, 
 {"ISR", "Asia", "Israel", "2020-03-18", 371., 76., 44.429, "", "", 0., 
  42.863, 8.781, 5.133, "", "", 0., 2.67, "", "", 312., 36.046, "", "", "", 
  "", 2106., 12423., 1.435, 0.243, 1171., 0.135, 0.038, 26.4, 
  "tests performed", "", "", "", "", "", "", "", "", "", 77.78, 8.655541*^6, 
  402.606, 30.6, 11.733, 7.359, 33132.32, 0.5, 93.32, 6.74, 15.4, 35.4, "", 
  2.99, 82.97, 0.919}, {"ISR", "Asia", "Israel", "2020-03-19", 386., 15., 
  43.571, "", "", 0., 44.596, 1.733, 5.034, "", "", 0., 2.77, "", "", 300., 
  34.66, "", "", "", "", 2076., 14499., 1.675, 0.24, 1380., 0.159, 0.032, 
  31.7, "tests performed", "", "", "", "", "", "", "", "", "", 77.78, 
  8.655541*^6, 402.606, 30.6, 11.733, 7.359, 33132.32, 0.5, 93.32, 6.74, 
  15.4, 35.4, "", 2.99, 82.97, 0.919}, {"ISR", "Asia", "Israel", 
  "2020-03-20", 628., 242., 73.714, 1., 1., 0.143, 72.555, 27.959, 8.516, 
  0.116, 0.116, 0.017, 2.93, "", "", 293., 33.851, "", "", "", "", 2317., 
  16816., 1.943, 0.268, 1612., 0.186, 0.046, 21.9, "tests performed", "", "", 
  "", "", "", "", "", "", "", 81.48, 8.655541*^6, 402.606, 30.6, 11.733, 
  7.359, 33132.32, 0.5, 93.32, 6.74, 15.4, 35.4, "", 2.99, 82.97, 0.919}, 
 {"ISR", "Asia", "Israel", "2020-03-21", 843., 215., 100.714, 1., 0., 0.143, 
  97.394, 24.84, 11.636, 0.116, 0., 0.017, 2.92, "", "", 284., 32.811, "", 
  "", "", "", 2108., 18924., 2.186, 0.244, 1826., 0.211, 0.055, 18.1, 
  "tests performed", "", "", "", "", "", "", "", "", "", 81.48, 8.655541*^6, 
  402.606, 30.6, 11.733, 7.359, 33132.32, 0.5, 93.32, 6.74, 15.4, 35.4, "", 
  2.99, 82.97, 0.919}, {"ISR", "Asia", "Israel", "2020-03-22", 1080., 237., 
  129., 1., 0., 0.143, 124.776, 27.381, 14.904, 0.116, 0., 0.017, 2.86, "", 
  "", 333., 38.472, 30., 3.466, 274., 31.656, 3226., 22150., 2.559, 0.373, 
  2118., 0.245, 0.061, 16.4, "tests performed", "", "", "", "", "", "", "", 
  "", "", 81.48, 8.655541*^6, 402.606, 30.6, 11.733, 7.359, 33132.32, 0.5, 
  93.32, 6.74, 15.4, 35.4, "", 2.99, 82.97, 0.919}, 
 {"ISR", "Asia", "Israel", "2020-03-23", 1249., 169., 142.571, 1., 0., 0.143, 
  144.301, 19.525, 16.472, 0.116, 0., 0.017, 2.79, "", "", 363., 41.938, "", 
  "", "", "", 3523., 25673., 2.966, 0.407, 2429., 0.281, 0.059, 17., 
  "tests performed", "", "", "", "", "", "", "", "", "", 81.48, 8.655541*^6, 
  402.606, 30.6, 11.733, 7.359, 33132.32, 0.5, 93.32, 6.74, 15.4, 35.4, "", 
  2.99, 82.97, 0.919}, {"ISR", "Asia", "Israel", "2020-03-24", 1351., 102., 
  150.857, 4., 3., 0.571, 156.085, 11.784, 17.429, 0.462, 0.347, 0.066, 2.79, 
  "", "", 408., 47.137, "", "", "", "", 4667., 30340., 3.505, 0.539, 2860., 
  0.33, 0.053, 19., "tests performed", "", "", "", "", "", "", "", "", "", 
  81.48, 8.655541*^6, 402.606, 30.6, 11.733, 7.359, 33132.32, 0.5, 93.32, 
  6.74, 15.4, 35.4, "", 2.99, 82.97, 0.919}, {"ISR", "Asia", "Israel", 
  "2020-03-25", 2468., 1117., 299.571, 5., 1., 0.714, 285.135, 129.05, 34.61, 
  0.578, 0.116, 0.083, 2.84, "", "", 428., 49.448, "", "", "", "", 5925., 
  36265., 4.19, 0.685, 3406., 0.394, 0.088, 11.4, "tests performed", "", "", 
  "", "", "", "", "", "", "", 81.48, 8.655541*^6, 402.606, 30.6, 11.733, 
  7.359, 33132.32, 0.5, 93.32, 6.74, 15.4, 35.4, "", 2.99, 82.97, 0.919}, 
 {"ISR", "Asia", "Israel", "2020-03-26", 2988., 520., 371.714, 10., 5., 
  1.429, 345.212, 60.077, 42.945, 1.155, 0.578, 0.165, 2.6, "", "", 484., 
  55.918, "", "", "", "", 6457., 42722., 4.936, 0.746, 4032., 0.466, 0.092, 
  10.8, "tests performed", "", "", "", "", "", "", "", "", "", 81.48, 
  8.655541*^6, 402.606, 30.6, 11.733, 7.359, 33132.32, 0.5, 93.32, 6.74, 
  15.4, 35.4, "", 2.99, 82.97, 0.919}, {"ISR", "Asia", "Israel", 
  "2020-03-27", 3421., 433., 399., 12., 2., 1.571, 395.238, 50.026, 46.098, 
  1.386, 0.231, 0.182, 2.34, "", "", 533., 61.579, "", "", "", "", 5739., 
  48461., 5.599, 0.663, 4521., 0.522, 0.088, 11.3, "tests performed", "", "", 
  "", "", "", "", "", "", "", 81.48, 8.655541*^6, 402.606, 30.6, 11.733, 
  7.359, 33132.32, 0.5, 93.32, 6.74, 15.4, 35.4, "", 2.99, 82.97, 0.919}, 
 {"ISR", "Asia", "Israel", "2020-03-28", 3901., 480., 436.857, 13., 1., 
  1.714, 450.694, 55.456, 50.471, 1.502, 0.116, 0.198, 2.17, "", "", 528., 
  61.001, "", "", "", "", 5739., 54200., 6.262, 0.663, 5039., 0.582, 0.087, 
  11.5, "tests performed", "", "", "", "", "", "", "", "", "", 81.48, 
  8.655541*^6, 402.606, 30.6, 11.733, 7.359, 33132.32, 0.5, 93.32, 6.74, 
  15.4, 35.4, "", 2.99, 82.97, 0.919}, {"ISR", "Asia", "Israel", 
  "2020-03-29", 4433., 532., 479., 16., 3., 2.143, 512.157, 61.464, 55.34, 
  1.849, 0.347, 0.248, 2.02, "", "", 557., 64.352, 61., 7.048, 532., 61.464, 
  7566., 61766., 7.136, 0.874, 5659., 0.654, 0.085, 11.8, "tests performed", 
  "", "", "", "", "", "", "", "", "", 81.48, 8.655541*^6, 402.606, 30.6, 
  11.733, 7.359, 33132.32, 0.5, 93.32, 6.74, 15.4, 35.4, "", 2.99, 82.97, 
  0.919}, {"ISR", "Asia", "Israel", "2020-03-30", 4979., 546., 532.857, 17., 
  1., 2.286, 575.238, 63.081, 61.563, 1.964, 0.116, 0.264, 1.88, "", "", 
  634., 73.248, "", "", "", "", 7100., 68866., 7.956, 0.82, 6170., 0.713, 
  0.086, 11.6, "tests performed", "", "", "", "", "", "", "", "", "", 81.48, 
  8.655541*^6, 402.606, 30.6, 11.733, 7.359, 33132.32, 0.5, 93.32, 6.74, 
  15.4, 35.4, "", 2.99, 82.97, 0.919}, {"ISR", "Asia", "Israel", 
  "2020-03-31", 5717., 738., 623.714, 21., 4., 2.429, 660.502, 85.263, 72.06, 
  2.426, 0.462, 0.281, 1.76, "", "", 684., 79.025, "", "", "", "", 7988., 
  76854., 8.879, 0.923, 6645., 0.768, 0.094, 10.7, "tests performed", "", "", 
  "", "", "", "", "", "", "", 81.48, 8.655541*^6, 402.606, 30.6, 11.733, 
  7.359, 33132.32, 0.5, 93.32, 6.74, 15.4, 35.4, "", 2.99, 82.97, 0.919}, 
 {"ISR", "Asia", "Israel", "2020-04-01", 6413., 696., 563.571, 29., 8., 
  3.429, 740.913, 80.411, 65.111, 3.35, 0.924, 0.396, 1.6, "", "", 773., 
  89.307, "", "", "", "", 9008., 85862., 9.92, 1.041, 7085., 0.819, 0.08, 
  12.6, "tests performed", "", "", "", "", "", "", "", "", "", 85.19, 
  8.655541*^6, 402.606, 30.6, 11.733, 7.359, 33132.32, 0.5, 93.32, 6.74, 
  15.4, 35.4, "", 2.99, 82.97, 0.919}, {"ISR", "Asia", "Israel", 
  "2020-04-02", 7132., 719., 592., 38., 9., 4., 823.981, 83.068, 68.395, 
  4.39, 1.04, 0.462, 1.5, "", "", 818., 94.506, "", "", "", "", 10226., 
  96088., 11.101, 1.181, 7624., 0.881, 0.078, 12.9, "tests performed", "", 
  "", "", "", "", "", "", "", "", 85.19, 8.655541*^6, 402.606, 30.6, 11.733, 
  7.359, 33132.32, 0.5, 93.32, 6.74, 15.4, 35.4, "", 2.99, 82.97, 0.919}, 
 {"ISR", "Asia", "Israel", "2020-04-03", 7729., 597., 615.429, 43., 5., 
  4.429, 892.954, 68.973, 71.102, 4.968, 0.578, 0.512, 1.38, "", "", 816., 
  94.275, "", "", "", "", 10330., 106418., 12.295, 1.193, 8280., 0.957, 
  0.074, 13.5, "tests performed", "", "", "", "", "", "", "", "", "", 87.96, 
  8.655541*^6, 402.606, 30.6, 11.733, 7.359, 33132.32, 0.5, 93.32, 6.74, 
  15.4, 35.4, "", 2.99, 82.97, 0.919}, {"ISR", "Asia", "Israel", 
  "2020-04-04", 8157., 428., 608., 49., 6., 5.143, 942.402, 49.448, 70.244, 
  5.661, 0.693, 0.594, 1.29, "", "", 790., 91.271, "", "", "", "", 6355., 
  112773., 13.029, 0.734, 8368., 0.967, 0.073, 13.8, "tests performed", "", 
  "", "", "", "", "", "", "", "", 87.96, 8.655541*^6, 402.606, 30.6, 11.733, 
  7.359, 33132.32, 0.5, 93.32, 6.74, 15.4, 35.4, "", 2.99, 82.97, 0.919}, 
 {"ISR", "Asia", "Israel", "2020-04-05", 8740., 583., 615.286, 56., 7., 
  5.714, 1009.758, 67.356, 71.086, 6.47, 0.809, 0.66, 1.21, "", "", 826., 
  95.43, 109., 12.593, 763., 88.152, 9396., 122169., 14.115, 1.086, 8629., 
  0.997, 0.071, 14., "tests performed", "", "", "", "", "", "", "", "", "", 
  87.96, 8.655541*^6, 402.606, 30.6, 11.733, 7.359, 33132.32, 0.5, 93.32, 
  6.74, 15.4, 35.4, "", 2.99, 82.97, 0.919}, {"ISR", "Asia", "Israel", 
  "2020-04-06", 9191., 451., 601.714, 64., 8., 6.714, 1061.863, 52.105, 
  69.518, 7.394, 0.924, 0.776, 1.13, "", "", 807., 93.235, "", "", "", "", 
  7498., 129667., 14.981, 0.866, 8686., 1.004, 0.069, 14.4, 
  "tests performed", "", "", "", "", "", "", "", "", "", 87.96, 8.655541*^6, 
  402.606, 30.6, 11.733, 7.359, 33132.32, 0.5, 93.32, 6.74, 15.4, 35.4, "", 
  2.99, 82.97, 0.919}, {"ISR", "Asia", "Israel", "2020-04-07", 9568., 377., 
  550.143, 72., 8., 7.286, 1105.419, 43.556, 63.56, 8.318, 0.924, 0.842, 
  1.05, "", "", 749., 86.534, "", "", "", "", 6967., 136634., 15.786, 0.805, 
  8540., 0.987, 0.064, 15.5, "tests performed", "", "", "", "", "", "", "", 
  "", "", 90.74, 8.655541*^6, 402.606, 30.6, 11.733, 7.359, 33132.32, 0.5, 
  93.32, 6.74, 15.4, 35.4, "", 2.99, 82.97, 0.919}, 
 {"ISR", "Asia", "Israel", "2020-04-08", 9906., 338., 499., 80., 8., 7.286, 
  1144.469, 39.05, 57.651, 9.243, 0.924, 0.842, 0.98, "", "", 697., 80.526, 
  "", "", "", "", 5879., 142513., 16.465, 0.679, 8093., 0.935, 0.062, 16.2, 
  "tests performed", "", "", "", "", "", "", "", "", "", 94.44, 8.655541*^6, 
  402.606, 30.6, 11.733, 7.359, 33132.32, 0.5, 93.32, 6.74, 15.4, 35.4, "", 
  2.99, 82.97, 0.919}, {"ISR", "Asia", "Israel", "2020-04-09", 10249., 343., 
  445.286, 89., 9., 7.286, 1184.097, 39.628, 51.445, 10.282, 1.04, 0.842, 
  0.96, "", "", 671., 77.523, "", "", "", "", 5748., 148261., 17.129, 0.664, 
  7453., 0.861, 0.06, 16.7, "tests performed", "", "", "", "", "", "", "", 
  "", "", 94.44, 8.655541*^6, 402.606, 30.6, 11.733, 7.359, 33132.32, 0.5, 
  93.32, 6.74, 15.4, 35.4, "", 2.99, 82.97, 0.919}, 
 {"ISR", "Asia", "Israel", "2020-04-10", 10607., 358., 411.143, 97., 8., 
  7.714, 1225.458, 41.361, 47.501, 11.207, 0.924, 0.891, 0.94, "", "", 678., 
  78.331, "", "", "", "", 7347., 155608., 17.978, 0.849, 7027., 0.812, 0.059, 
  17.1, "tests performed", "", "", "", "", "", "", "", "", "", 94.44, 
  8.655541*^6, 402.606, 30.6, 11.733, 7.359, 33132.32, 0.5, 93.32, 6.74, 
  15.4, 35.4, "", 2.99, 82.97, 0.919}, {"ISR", "Asia", "Israel", 
  "2020-04-11", 10952., 345., 399.286, 103., 6., 7.714, 1265.317, 39.859, 
  46.131, 11.9, 0.693, 0.891, 0.94, "", "", 631., 72.901, "", "", "", "", 
  6702., 162310., 18.752, 0.774, 7077., 0.818, 0.056, 17.7, 
  "tests performed", "", "", "", "", "", "", "", "", "", 91.67, 8.655541*^6, 
  402.606, 30.6, 11.733, 7.359, 33132.32, 0.5, 93.32, 6.74, 15.4, 35.4, "", 
  2.99, 82.97, 0.919}, {"ISR", "Asia", "Israel", "2020-04-12", 11504., 552., 
  394.857, 109., 6., 7.571, 1329.091, 63.774, 45.619, 12.593, 0.693, 0.875, 
  0.94, "", "", 674., 77.869, 140., 16.175, 472., 54.532, 10598., 172908., 
  19.977, 1.224, 7248., 0.837, 0.054, 18.4, "tests performed", "", "", "", 
  "", "", "", "", "", "", 91.67, 8.655541*^6, 402.606, 30.6, 11.733, 7.359, 
  33132.32, 0.5, 93.32, 6.74, 15.4, 35.4, "", 2.99, 82.97, 0.919}, 
 {"ISR", "Asia", "Israel", "2020-04-13", 11942., 438., 393., 118., 9., 7.714, 
  1379.694, 50.603, 45.404, 13.633, 1.04, 0.891, 0.91, "", "", 700., 80.873, 
  "", "", "", "", 10950., 183858., 21.242, 1.265, 7742., 0.894, 0.051, 19.7, 
  "tests performed", "", "", "", "", "", "", "", "", "", 91.67, 8.655541*^6, 
  402.606, 30.6, 11.733, 7.359, 33132.32, 0.5, 93.32, 6.74, 15.4, 35.4, "", 
  2.99, 82.97, 0.919}, {"ISR", "Asia", "Israel", "2020-04-14", 12341., 399., 
  396.143, 126., 8., 7.714, 1425.792, 46.098, 45.768, 14.557, 0.924, 0.891, 
  0.87, "", "", 689., 79.602, "", "", "", "", 12678., 196536., 22.706, 1.465, 
  8557., 0.989, 0.046, 21.6, "tests performed", "", "", "", "", "", "", "", 
  "", "", 94.44, 8.655541*^6, 402.606, 30.6, 11.733, 7.359, 33132.32, 0.5, 
  93.32, 6.74, 15.4, 35.4, "", 2.99, 82.97, 0.919}, 
 {"ISR", "Asia", "Israel", "2020-04-15", 12652., 311., 392.286, 139., 13., 
  8.429, 1461.723, 35.931, 45.322, 16.059, 1.502, 0.974, 0.82, "", "", 696., 
  80.411, "", "", "", "", 9450., 205986., 23.798, 1.092, 9068., 1.048, 0.043, 
  23.1, "tests performed", "", "", "", "", "", "", "", "", "", 94.44, 
  8.655541*^6, 402.606, 30.6, 11.733, 7.359, 33132.32, 0.5, 93.32, 6.74, 
  15.4, 35.4, "", 2.99, 82.97, 0.919}, {"ISR", "Asia", "Israel", 
  "2020-04-16", 12948., 296., 385.571, 146., 7., 8.143, 1495.92, 34.198, 
  44.546, 16.868, 0.809, 0.941, 0.8, "", "", 707., 81.682, "", "", "", "", 
  12788., 218774., 25.276, 1.477, 10073., 1.164, 0.038, 26.1, 
  "tests performed", "", "", "", "", "", "", "", "", "", 94.44, 8.655541*^6, 
  402.606, 30.6, 11.733, 7.359, 33132.32, 0.5, 93.32, 6.74, 15.4, 35.4, "", 
  2.99, 82.97, 0.919}, {"ISR", "Asia", "Israel", "2020-04-17", 13246., 298., 
  377., 155., 9., 8.286, 1530.349, 34.429, 43.556, 17.908, 1.04, 0.957, 0.79, 
  "", "", 672., 77.638, "", "", "", "", 11594., 230368., 26.615, 1.339, 
  10680., 1.234, 0.035, 28.3, "tests performed", "", "", "", "", "", "", "", 
  "", "", 91.67, 8.655541*^6, 402.606, 30.6, 11.733, 7.359, 33132.32, 0.5, 
  93.32, 6.74, 15.4, 35.4, "", 2.99, 82.97, 0.919}, 
 {"ISR", "Asia", "Israel", "2020-04-18", 13537., 291., 369.286, 166., 11., 
  9., 1563.969, 33.62, 42.665, 19.178, 1.271, 1.04, 0.78, "", "", 643., 
  74.288, "", "", "", "", 10606., 240974., 27.84, 1.225, 11238., 1.298, 
  0.033, 30.4, "tests performed", "", "", "", "", "", "", "", "", "", 91.67, 
  8.655541*^6, 402.606, 30.6, 11.733, 7.359, 33132.32, 0.5, 93.32, 6.74, 
  15.4, 35.4, "", 2.99, 82.97, 0.919}, {"ISR", "Asia", "Israel", 
  "2020-04-19", 13813., 276., 329.857, 174., 8., 9.286, 1595.856, 31.887, 
  38.109, 20.103, 0.924, 1.073, 0.77, "", "", 629., 72.67, 136., 15.712, 
  410., 47.369, 11479., 252453., 29.167, 1.326, 11364., 1.313, 0.029, 34.5, 
  "tests performed", "", "", "", "", "", "", "", "", "", 87.96, 8.655541*^6, 
  402.606, 30.6, 11.733, 7.359, 33132.32, 0.5, 93.32, 6.74, 15.4, 35.4, "", 
  2.99, 82.97, 0.919}, {"ISR", "Asia", "Israel", "2020-04-20", 14112., 299., 
  310., 180., 6., 8.857, 1630.401, 34.544, 35.815, 20.796, 0.693, 1.023, 
  0.75, "", "", 606., 70.013, "", "", "", "", 15365., 267818., 30.942, 1.775, 
  11994., 1.386, 0.026, 38.7, "tests performed", "", "", "", "", "", "", "", 
  "", "", 87.96, 8.655541*^6, 402.606, 30.6, 11.733, 7.359, 33132.32, 0.5, 
  93.32, 6.74, 15.4, 35.4, "", 2.99, 82.97, 0.919}, 
 {"ISR", "Asia", "Israel", "2020-04-21", 14394., 282., 293.286, 189., 9., 9., 
  1662.981, 32.58, 33.884, 21.836, 1.04, 1.04, 0.72, "", "", 553., 63.89, "", 
  "", "", "", 13612., 281430., 32.514, 1.573, 12128., 1.401, 0.024, 41.4, 
  "tests performed", "", "", "", "", "", "", "", "", "", 87.96, 8.655541*^6, 
  402.606, 30.6, 11.733, 7.359, 33132.32, 0.5, 93.32, 6.74, 15.4, 35.4, "", 
  2.99, 82.97, 0.919}, {"ISR", "Asia", "Israel", "2020-04-22", 14619., 225., 
  281., 192., 3., 7.571, 1688.976, 25.995, 32.465, 22.182, 0.347, 0.875, 
  0.69, "", "", 530., 61.232, "", "", "", "", 13293., 294723., 34.05, 1.536, 
  12677., 1.465, 0.022, 45.1, "tests performed", "", "", "", "", "", "", "", 
  "", "", 87.96, 8.655541*^6, 402.606, 30.6, 11.733, 7.359, 33132.32, 0.5, 
  93.32, 6.74, 15.4, 35.4, "", 2.99, 82.97, 0.919}, 
 {"ISR", "Asia", "Israel", "2020-04-23", 14895., 276., 278.143, 196., 4., 
  7.143, 1720.863, 31.887, 32.135, 22.644, 0.462, 0.825, 0.67, "", "", 500., 
  57.766, "", "", "", "", 14183., 308906., 35.689, 1.639, 12876., 1.488, 
  0.022, 46.3, "tests performed", "", "", "", "", "", "", "", "", "", 87.96, 
  8.655541*^6, 402.606, 30.6, 11.733, 7.359, 33132.32, 0.5, 93.32, 6.74, 
  15.4, 35.4, "", 2.99, 82.97, 0.919}, {"ISR", "Asia", "Israel", 
  "2020-04-24", 15143., 248., 271., 199., 3., 6.286, 1749.515, 28.652, 
  31.309, 22.991, 0.347, 0.726, 0.65, "", "", 469., 54.185, "", "", "", "", 
  12628., 321534., 37.148, 1.459, 13024., 1.505, 0.021, 48.1, 
  "tests performed", "", "", "", "", "", "", "", "", "", 87.96, 8.655541*^6, 
  402.606, 30.6, 11.733, 7.359, 33132.32, 0.5, 93.32, 6.74, 15.4, 35.4, "", 
  2.99, 82.97, 0.919}, {"ISR", "Asia", "Israel", "2020-04-25", 15302., 159., 
  252.143, 202., 3., 5.143, 1767.885, 18.37, 29.131, 23.338, 0.347, 0.594, 
  0.62, "", "", 442., 51.066, "", "", "", "", 9077., 330611., 38.196, 1.049, 
  12805., 1.479, 0.02, 50.8, "tests performed", "", "", "", "", "", "", "", 
  "", "", 87.96, 8.655541*^6, 402.606, 30.6, 11.733, 7.359, 33132.32, 0.5, 
  93.32, 6.74, 15.4, 35.4, "", 2.99, 82.97, 0.919}, 
 {"ISR", "Asia", "Israel", "2020-04-26", 15385., 83., 224.571, 204., 2., 
  4.286, 1777.474, 9.589, 25.945, 23.569, 0.231, 0.495, 0.59, "", "", 438., 
  50.603, 66., 7.625, 210., 24.262, 8464., 339075., 39.174, 0.978, 12375., 
  1.43, 0.018, 55.1, "tests performed", "", "", "", "", "", "", "", "", "", 
  84.26, 8.655541*^6, 402.606, 30.6, 11.733, 7.359, 33132.32, 0.5, 93.32, 
  6.74, 15.4, 35.4, "", 2.99, 82.97, 0.919}, {"ISR", "Asia", "Israel", 
  "2020-04-27", 15513., 128., 200.143, 208., 4., 4., 1792.262, 14.788, 
  23.123, 24.031, 0.462, 0.462, 0.56, "", "", 415., 47.946, "", "", "", "", 
  11548., 350623., 40.509, 1.334, 11829., 1.367, 0.017, 59.1, 
  "tests performed", "", "", "", "", "", "", "", "", "", 84.26, 8.655541*^6, 
  402.606, 30.6, 11.733, 7.359, 33132.32, 0.5, 93.32, 6.74, 15.4, 35.4, "", 
  2.99, 82.97, 0.919}, {"ISR", "Asia", "Israel", "2020-04-28", 15672., 159., 
  182.571, 213., 5., 3.429, 1810.632, 18.37, 21.093, 24.609, 0.578, 0.396, 
  0.54, "", "", 395., 45.636, "", "", "", "", 10641., 361264., 41.738, 1.229, 
  11405., 1.318, 0.016, 62.5, "tests performed", "", "", "", "", "", "", "", 
  "", "", 87.04, 8.655541*^6, 402.606, 30.6, 11.733, 7.359, 33132.32, 0.5, 
  93.32, 6.74, 15.4, 35.4, "", 2.99, 82.97, 0.919}, 
 {"ISR", "Asia", "Israel", "2020-04-29", 15754., 82., 162.143, 219., 6., 
  3.857, 1820.106, 9.474, 18.733, 25.302, 0.693, 0.446, 0.51, "", "", 383., 
  44.249, "", "", "", "", 8996., 370260., 42.777, 1.039, 10791., 1.247, 
  0.015, 66.6, "tests performed", "", "", "", "", "", "", "", "", "", 87.04, 
  8.655541*^6, 402.606, 30.6, 11.733, 7.359, 33132.32, 0.5, 93.32, 6.74, 
  15.4, 35.4, "", 2.99, 82.97, 0.919}, {"ISR", "Asia", "Israel", 
  "2020-04-30", 15896., 142., 143., 225., 6., 4.143, 1836.511, 16.406, 
  16.521, 25.995, 0.693, 0.479, 0.5, "", "", 378., 43.671, "", "", "", "", 
  9930., 380190., 43.924, 1.147, 10183., 1.176, 0.014, 71.2, 
  "tests performed", "", "", "", "", "", "", "", "", "", 84.26, 8.655541*^6, 
  402.606, 30.6, 11.733, 7.359, 33132.32, 0.5, 93.32, 6.74, 15.4, 35.4, "", 
  2.99, 82.97, 0.919}, {"ISR", "Asia", "Israel", "2020-05-01", 16012., 116., 
  124.143, 229., 4., 4.286, 1849.913, 13.402, 14.343, 26.457, 0.462, 0.495, 
  0.48, "", "", 346., 39.974, "", "", "", "", 11053., 391243., 45.201, 1.277, 
  9958., 1.15, 0.012, 80.2, "tests performed", "", "", "", "", "", "", "", 
  "", "", 84.26, 8.655541*^6, 402.606, 30.6, 11.733, 7.359, 33132.32, 0.5, 
  93.32, 6.74, 15.4, 35.4, "", 2.99, 82.97, 0.919}, 
 {"ISR", "Asia", "Israel", "2020-05-02", 16069., 57., 109.571, 232., 3., 
  4.286, 1856.499, 6.585, 12.659, 26.804, 0.347, 0.495, 0.46, "", "", 338., 
  39.05, "", "", "", "", 5568., 396811., 45.845, 0.643, 9457., 1.093, 0.012, 
  86.3, "tests performed", "", "", "", "", "", "", "", "", "", 84.26, 
  8.655541*^6, 402.606, 30.6, 11.733, 7.359, 33132.32, 0.5, 93.32, 6.74, 
  15.4, 35.4, "", 2.99, 82.97, 0.919}, {"ISR", "Asia", "Israel", 
  "2020-05-03", 16096., 27., 101.571, 235., 3., 4.429, 1859.618, 3.119, 
  11.735, 27.15, 0.347, 0.512, 0.44, "", "", 327., 37.779, 34., 3.928, 138., 
  15.944, 8029., 404840., 46.772, 0.928, 9395., 1.085, 0.011, 92.5, 
  "tests performed", "", "", "", "", "", "", "", "", "", 80.56, 8.655541*^6, 
  402.606, 30.6, 11.733, 7.359, 33132.32, 0.5, 93.32, 6.74, 15.4, 35.4, "", 
  2.99, 82.97, 0.919}, {"ISR", "Asia", "Israel", "2020-05-04", 16149., 53., 
  90.857, 238., 3., 4.286, 1865.741, 6.123, 10.497, 27.497, 0.347, 0.495, 
  0.43, "", "", 309., 35.7, "", "", "", "", 9260., 414100., 47.842, 1.07, 
  9068., 1.048, 0.01, 99.8, "tests performed", "", "", "", "", "", "", "", 
  "", "", 80.56, 8.655541*^6, 402.606, 30.6, 11.733, 7.359, 33132.32, 0.5, 
  93.32, 6.74, 15.4, 35.4, "", 2.99, 82.97, 0.919}, 
 {"ISR", "Asia", "Israel", "2020-05-05", 16181., 32., 72.714, 240., 2., 
  3.857, 1869.438, 3.697, 8.401, 27.728, 0.231, 0.446, 0.41, "", "", 272., 
  31.425, "", "", "", "", 8959., 423059., 48.877, 1.035, 8828., 1.02, 0.008, 
  121.4, "tests performed", "", "", "", "", "", "", "", "", "", 77.78, 
  8.655541*^6, 402.606, 30.6, 11.733, 7.359, 33132.32, 0.5, 93.32, 6.74, 
  15.4, 35.4, "", 2.99, 82.97, 0.919}, {"ISR", "Asia", "Israel", 
  "2020-05-06", 16246., 65., 70.286, 241., 1., 3.143, 1876.948, 7.51, 8.12, 
  27.843, 0.116, 0.363, 0.41, "", "", 268., 30.963, "", "", "", "", 9466., 
  432525., 49.971, 1.094, 8895., 1.028, 0.008, 126.6, "tests performed", "", 
  "", "", "", "", "", "", "", "", 77.78, 8.655541*^6, 402.606, 30.6, 11.733, 
  7.359, 33132.32, 0.5, 93.32, 6.74, 15.4, 35.4, "", 2.99, 82.97, 0.919}, 
 {"ISR", "Asia", "Israel", "2020-05-07", 16307., 61., 58.714, 242., 1., 
  2.429, 1883.995, 7.048, 6.783, 27.959, 0.116, 0.281, 0.41, "", "", 256., 
  29.576, "", "", "", "", 10119., 442644., 51.14, 1.169, 8922., 1.031, 0.007, 
  152., "tests performed", "", "", "", "", "", "", "", "", "", 77.78, 
  8.655541*^6, 402.606, 30.6, 11.733, 7.359, 33132.32, 0.5, 93.32, 6.74, 
  15.4, 35.4, "", 2.99, 82.97, 0.919}, {"ISR", "Asia", "Israel", 
  "2020-05-08", 16340., 33., 46.857, 248., 6., 2.714, 1887.808, 3.813, 5.414, 
  28.652, 0.693, 0.314, 0.41, "", "", 244., 28.19, "", "", "", "", 8157., 
  450801., 52.082, 0.942, 8508., 0.983, 0.006, 181.6, "tests performed", "", 
  "", "", "", "", "", "", "", "", 77.78, 8.655541*^6, 402.606, 30.6, 11.733, 
  7.359, 33132.32, 0.5, 93.32, 6.74, 15.4, 35.4, "", 2.99, 82.97, 0.919}, 
 {"ISR", "Asia", "Israel", "2020-05-09", 16359., 19., 41.429, 251., 3., 
  2.714, 1890.003, 2.195, 4.786, 28.999, 0.347, 0.314, 0.43, "", "", 248., 
  28.652, "", "", "", "", 3869., 454670., 52.529, 0.447, 8266., 0.955, 0.005, 
  199.5, "tests performed", "", "", "", "", "", "", "", "", "", 77.78, 
  8.655541*^6, 402.606, 30.6, 11.733, 7.359, 33132.32, 0.5, 93.32, 6.74, 
  15.4, 35.4, "", 2.99, 82.97, 0.919}, {"ISR", "Asia", "Israel", 
  "2020-05-10", 16388., 29., 41.714, 255., 4., 2.857, 1893.354, 3.35, 4.819, 
  29.461, 0.462, 0.33, 0.43, "", "", 246., 28.421, 20., 2.311, 92., 10.629, 
  4944., 459614., 53.101, 0.571, 7825., 0.904, 0.005, 187.6, 
  "tests performed", "", "", "", "", "", "", "", "", "", 77.78, 8.655541*^6, 
  402.606, 30.6, 11.733, 7.359, 33132.32, 0.5, 93.32, 6.74, 15.4, 35.4, "", 
  2.99, 82.97, 0.919}, {"ISR", "Asia", "Israel", "2020-05-11", 16427., 39., 
  39.714, 260., 5., 3.143, 1897.859, 4.506, 4.588, 30.039, 0.578, 0.363, 
  0.43, "", "", 230., 26.573, "", "", "", "", 9215., 468829., 54.165, 1.065, 
  7818., 0.903, 0.005, 196.9, "tests performed", "", "", "", "", "", "", "", 
  "", "", 77.78, 8.655541*^6, 402.606, 30.6, 11.733, 7.359, 33132.32, 0.5, 
  93.32, 6.74, 15.4, 35.4, "", 2.99, 82.97, 0.919}, 
 {"ISR", "Asia", "Israel", "2020-05-12", 16450., 23., 38.429, 263., 3., 
  3.286, 1900.517, 2.657, 4.44, 30.385, 0.347, 0.38, 0.43, "", "", 220., 
  25.417, "", "", "", "", 7538., 476367., 55.036, 0.871, 7615., 0.88, 0.005, 
  198.2, "tests performed", "", "", "", "", "", "", "", "", "", 77.78, 
  8.655541*^6, 402.606, 30.6, 11.733, 7.359, 33132.32, 0.5, 93.32, 6.74, 
  15.4, 35.4, "", 2.99, 82.97, 0.919}, {"ISR", "Asia", "Israel", 
  "2020-05-13", 16489., 39., 34.714, 266., 3., 3.571, 1905.022, 4.506, 4.011, 
  30.732, 0.347, 0.413, 0.44, "", "", 204., 23.569, "", "", "", "", 8272., 
  484639., 55.992, 0.956, 7445., 0.86, 0.005, 214.5, "tests performed", "", 
  "", "", "", "", "", "", "", "", 77.78, 8.655541*^6, 402.606, 30.6, 11.733, 
  7.359, 33132.32, 0.5, 93.32, 6.74, 15.4, 35.4, "", 2.99, 82.97, 0.919}, 
 {"ISR", "Asia", "Israel", "2020-05-14", 16511., 22., 29.143, 268., 2., 
  3.714, 1907.564, 2.542, 3.367, 30.963, 0.231, 0.429, 0.45, "", "", 199., 
  22.991, "", "", "", "", 8416., 493055., 56.964, 0.972, 7202., 0.832, 0.004, 
  247.1, "tests performed", "", "", "", "", "", "", "", "", "", 77.78, 
  8.655541*^6, 402.606, 30.6, 11.733, 7.359, 33132.32, 0.5, 93.32, 6.74, 
  15.4, 35.4, "", 2.99, 82.97, 0.919}, {"ISR", "Asia", "Israel", 
  "2020-05-15", 16523., 12., 26.143, 268., 0., 2.857, 1908.951, 1.386, 3.02, 
  30.963, 0., 0.33, 0.47, "", "", 190., 21.951, "", "", "", "", 5696., 
  498751., 57.622, 0.658, 6850., 0.791, 0.004, 262., "tests performed", "", 
  "", "", "", "", "", "", "", "", 77.78, 8.655541*^6, 402.606, 30.6, 11.733, 
  7.359, 33132.32, 0.5, 93.32, 6.74, 15.4, 35.4, "", 2.99, 82.97, 0.919}, 
 {"ISR", "Asia", "Israel", "2020-05-16", 16528., 5., 24.143, 271., 3., 2.857, 
  1909.528, 0.578, 2.789, 31.309, 0.347, 0.33, 0.51, "", "", 184., 21.258, 
  "", "", "", "", 1502., 500253., 57.796, 0.174, 6512., 0.752, 0.004, 269.7, 
  "tests performed", "", "", "", "", "", "", "", "", "", 77.78, 8.655541*^6, 
  402.606, 30.6, 11.733, 7.359, 33132.32, 0.5, 93.32, 6.74, 15.4, 35.4, "", 
  2.99, 82.97, 0.919}, {"ISR", "Asia", "Israel", "2020-05-17", 16543., 15., 
  22.143, 275., 4., 2.857, 1911.261, 1.733, 2.558, 31.772, 0.462, 0.33, 0.55, 
  "", "", 187., 21.605, 13., 1.502, 50., 5.777, 4633., 504886., 58.331, 
  0.535, 6467., 0.747, 0.003, 292.1, "tests performed", "", "", "", "", "", 
  "", "", "", "", 77.78, 8.655541*^6, 402.606, 30.6, 11.733, 7.359, 33132.32, 
  0.5, 93.32, 6.74, 15.4, 35.4, "", 2.99, 82.97, 0.919}, 
 {"ISR", "Asia", "Israel", "2020-05-18", 16570., 27., 20.429, 278., 3., 
  2.571, 1914.381, 3.119, 2.36, 32.118, 0.347, 0.297, 0.59, "", "", 173., 
  19.987, "", "", "", "", 7692., 512578., 59.22, 0.889, 6250., 0.722, 0.003, 
  305.9, "tests performed", "", "", "", "", "", "", "", "", "", 77.78, 
  8.655541*^6, 402.606, 30.6, 11.733, 7.359, 33132.32, 0.5, 93.32, 6.74, 
  15.4, 35.4, "", 2.99, 82.97, 0.919}, {"ISR", "Asia", "Israel", 
  "2020-05-19", 16592., 22., 20.286, 280., 2., 2.429, 1916.922, 2.542, 2.344, 
  32.349, 0.231, 0.281, 0.62, "", "", 167., 19.294, "", "", "", "", 7142., 
  519720., 60.045, 0.825, 6193., 0.715, 0.003, 305.3, "tests performed", "", 
  "", "", "", "", "", "", "", "", 77.78, 8.655541*^6, 402.606, 30.6, 11.733, 
  7.359, 33132.32, 0.5, 93.32, 6.74, 15.4, 35.4, "", 2.99, 82.97, 0.919}, 
 {"ISR", "Asia", "Israel", "2020-05-20", 16607., 15., 16.857, 281., 1., 
  2.143, 1918.655, 1.733, 1.948, 32.465, 0.116, 0.248, 0.67, "", "", 160., 
  18.485, "", "", "", "", 5968., 525688., 60.734, 0.69, 5864., 0.677, 0.003, 
  347.9, "tests performed", "", "", "", "", "", "", "", "", "", 75., 
  8.655541*^6, 402.606, 30.6, 11.733, 7.359, 33132.32, 0.5, 93.32, 6.74, 
  15.4, 35.4, "", 2.99, 82.97, 0.919}, {"ISR", "Asia", "Israel", 
  "2020-05-21", 16624., 17., 16.143, 281., 0., 1.857, 1920.619, 1.964, 1.865, 
  32.465, 0., 0.215, 0.74, "", "", 152., 17.561, "", "", "", "", 6165., 
  531853., 61.447, 0.712, 5543., 0.64, 0.003, 343.4, "tests performed", "", 
  "", "", "", "", "", "", "", "", 75., 8.655541*^6, 402.606, 30.6, 11.733, 
  7.359, 33132.32, 0.5, 93.32, 6.74, 15.4, 35.4, "", 2.99, 82.97, 0.919}, 
 {"ISR", "Asia", "Israel", "2020-05-22", 16643., 19., 17.143, 281., 0., 
  1.857, 1922.815, 2.195, 1.981, 32.465, 0., 0.215, 0.82, "", "", 144., 
  16.637, "", "", "", "", 4995., 536848., 62.024, 0.577, 5442., 0.629, 0.003, 
  317.4, "tests performed", "", "", "", "", "", "", "", "", "", 75., 
  8.655541*^6, 402.606, 30.6, 11.733, 7.359, 33132.32, 0.5, 93.32, 6.74, 
  15.4, 35.4, "", 2.99, 82.97, 0.919}, {"ISR", "Asia", "Israel", 
  "2020-05-23", 16648., 5., 17.143, 281., 0., 1.429, 1923.392, 0.578, 1.981, 
  32.465, 0., 0.165, 0.93, "", "", 144., 16.637, "", "", "", "", 718., 
  537566., 62.107, 0.083, 5330., 0.616, 0.003, 310.9, "tests performed", "", 
  "", "", "", "", "", "", "", "", 75., 8.655541*^6, 402.606, 30.6, 11.733, 
  7.359, 33132.32, 0.5, 93.32, 6.74, 15.4, 35.4, "", 2.99, 82.97, 0.919}, 
 {"ISR", "Asia", "Israel", "2020-05-24", 16661., 13., 16.857, 282., 1., 1., 
  1924.894, 1.502, 1.948, 32.58, 0.116, 0.116, 1.05, "", "", 142., 16.406, 
  8., 0.924, 30., 3.466, 3808., 541374., 62.547, 0.44, 5213., 0.602, 0.003, 
  309.2, "tests performed", "", "", "", "", "", "", "", "", "", 75., 
  8.655541*^6, 402.606, 30.6, 11.733, 7.359, 33132.32, 0.5, 93.32, 6.74, 
  15.4, 35.4, "", 2.99, 82.97, 0.919}, {"ISR", "Asia", "Israel", 
  "2020-05-25", 16683., 22., 16.143, 284., 2., 0.857, 1927.436, 2.542, 1.865, 
  32.811, 0.231, 0.099, 1.19, "", "", 133., 15.366, "", "", "", "", 5333., 
  546707., 63.163, 0.616, 4876., 0.563, 0.003, 302.1, "tests performed", "", 
  "", "", "", "", "", "", "", "", 75., 8.655541*^6, 402.606, 30.6, 11.733, 
  7.359, 33132.32, 0.5, 93.32, 6.74, 15.4, 35.4, "", 2.99, 82.97, 0.919}, 
 {"ISR", "Asia", "Israel", "2020-05-26", 16733., 50., 20.143, 284., 0., 
  0.571, 1933.212, 5.777, 2.327, 32.811, 0., 0.066, 1.34, "", "", 125., 
  14.442, "", "", "", "", 6819., 553526., 63.95, 0.788, 4829., 0.558, 0.004, 
  239.7, "tests performed", "", "", "", "", "", "", "", "", "", 75., 
  8.655541*^6, 402.606, 30.6, 11.733, 7.359, 33132.32, 0.5, 93.32, 6.74, 
  15.4, 35.4, "", 2.99, 82.97, 0.919}, {"ISR", "Asia", "Israel", 
  "2020-05-27", 16773., 40., 23.714, 286., 2., 0.714, 1937.834, 4.621, 2.74, 
  33.042, 0.231, 0.083, 1.46, "", "", 123., 14.211, "", "", "", "", 6728., 
  560254., 64.728, 0.777, 4938., 0.571, 0.005, 208.2, "tests performed", "", 
  "", "", "", "", "", "", "", "", 75., 8.655541*^6, 402.606, 30.6, 11.733, 
  7.359, 33132.32, 0.5, 93.32, 6.74, 15.4, 35.4, "", 2.99, 82.97, 0.919}, 
 {"ISR", "Asia", "Israel", "2020-05-28", 16850., 77., 32.286, 287., 1., 
  0.857, 1946.73, 8.896, 3.73, 33.158, 0.116, 0.099, 1.58, "", "", 123., 
  14.211, "", "", "", "", 5353., 565607., 65.346, 0.618, 4822., 0.557, 0.007, 
  149.4, "tests performed", "", "", "", "", "", "", "", "", "", 75., 
  8.655541*^6, 402.606, 30.6, 11.733, 7.359, 33132.32, 0.5, 93.32, 6.74, 
  15.4, 35.4, "", 2.99, 82.97, 0.919}, {"ISR", "Asia", "Israel", 
  "2020-05-29", 16963., 113., 45.714, 287., 0., 0.857, 1959.785, 13.055, 
  5.282, 33.158, 0., 0.099, 1.65, "", "", 120., 13.864, "", "", "", "", 
  1863., 567470., 65.561, 0.215, 4375., 0.505, 0.01, 95.7, "tests performed", 
  "", "", "", "", "", "", "", "", "", 75., 8.655541*^6, 402.606, 30.6, 
  11.733, 7.359, 33132.32, 0.5, 93.32, 6.74, 15.4, 35.4, "", 2.99, 82.97, 
  0.919}, {"ISR", "Asia", "Israel", "2020-05-30", 16992., 29., 49.143, 287., 
  0., 0.857, 1963.136, 3.35, 5.678, 33.158, 0., 0.099, 1.66, "", "", 126., 
  14.557, "", "", "", "", 1059., 568529., 65.684, 0.122, 4423., 0.511, 0.011, 
  90., "tests performed", "", "", "", "", "", "", "", "", "", 75., 
  8.655541*^6, 402.606, 30.6, 11.733, 7.359, 33132.32, 0.5, 93.32, 6.74, 
  15.4, 35.4, "", 2.99, 82.97, 0.919}, {"ISR", "Asia", "Israel", 
  "2020-05-31", 17079., 87., 59.714, 287., 0., 0.714, 1973.187, 10.051, 
  6.899, 33.158, 0., 0.083, 1.68, "", "", 129., 14.904, 15., 1.733, 38., 
  4.39, 5640., 574169., 66.335, 0.652, 4685., 0.541, 0.013, 78.5, 
  "tests performed", "", "", "", "", "", "", "", "", "", 75., 8.655541*^6, 
  402.606, 30.6, 11.733, 7.359, 33132.32, 0.5, 93.32, 6.74, 15.4, 35.4, "", 
  2.99, 82.97, 0.919}, {"ISR", "Asia", "Israel", "2020-06-01", 17179., 100., 
  70.857, 290., 3., 0.857, 1984.74, 11.553, 8.186, 33.505, 0.347, 0.099, 
  1.68, "", "", 128., 14.788, "", "", "", "", 8155., 582324., 67.278, 0.942, 
  5088., 0.588, 0.014, 71.8, "tests performed", "", "", "", "", "", "", "", 
  "", "", 75., 8.655541*^6, 402.606, 30.6, 11.733, 7.359, 33132.32, 0.5, 
  93.32, 6.74, 15.4, 35.4, "", 2.99, 82.97, 0.919}, 
 {"ISR", "Asia", "Israel", "2020-06-02", 17300., 121., 81., 292., 2., 1.143, 
  1998.72, 13.979, 9.358, 33.736, 0.231, 0.132, 1.66, "", "", 123., 14.211, 
  "", "", "", "", 11757., 594081., 68.636, 1.358, 5794., 0.669, 0.014, 71.5, 
  "tests performed", "", "", "", "", "", "", "", "", "", 75., 8.655541*^6, 
  402.606, 30.6, 11.733, 7.359, 33132.32, 0.5, 93.32, 6.74, 15.4, 35.4, "", 
  2.99, 82.97, 0.919}, {"ISR", "Asia", "Israel", "2020-06-03", 17397., 97., 
  89.143, 293., 1., 1., 2009.926, 11.207, 10.299, 33.851, 0.116, 0.116, 1.64, 
  "", "", 122., 14.095, "", "", "", "", 13209., 607290., 70.162, 1.526, 
  6719., 0.776, 0.013, 75.4, "tests performed", "", "", "", "", "", "", "", 
  "", "", 75., 8.655541*^6, 402.606, 30.6, 11.733, 7.359, 33132.32, 0.5, 
  93.32, 6.74, 15.4, 35.4, "", 2.99, 82.97, 0.919}, 
 {"ISR", "Asia", "Israel", "2020-06-04", 17539., 142., 98.429, 293., 0., 
  0.857, 2026.332, 16.406, 11.372, 33.851, 0., 0.099, 1.63, "", "", 129., 
  14.904, "", "", "", "", 14899., 622189., 71.883, 1.721, 8083., 0.934, 
  0.012, 82.1, "tests performed", "", "", "", "", "", "", "", "", "", 75., 
  8.655541*^6, 402.606, 30.6, 11.733, 7.359, 33132.32, 0.5, 93.32, 6.74, 
  15.4, 35.4, "", 2.99, 82.97, 0.919}, {"ISR", "Asia", "Israel", 
  "2020-06-05", 17666., 127., 100.429, 294., 1., 1., 2041.005, 14.673, 
  11.603, 33.967, 0.116, 0.116, 1.61, "", "", 123., 14.211, "", "", "", "", 
  16474., 638663., 73.787, 1.903, 10170., 1.175, 0.01, 101.3, 
  "tests performed", "", "", "", "", "", "", "", "", "", 75., 8.655541*^6, 
  402.606, 30.6, 11.733, 7.359, 33132.32, 0.5, 93.32, 6.74, 15.4, 35.4, "", 
  2.99, 82.97, 0.919}, {"ISR", "Asia", "Israel", "2020-06-06", 17744., 78., 
  107.429, 298., 4., 1.571, 2050.016, 9.012, 12.412, 34.429, 0.462, 0.182, 
  1.6, "", "", 118., 13.633, "", "", "", "", 11537., 650200., 75.12, 1.333, 
  11667., 1.348, 0.009, 108.6, "tests performed", "", "", "", "", "", "", "", 
  "", "", 75., 8.655541*^6, 402.606, 30.6, 11.733, 7.359, 33132.32, 0.5, 
  93.32, 6.74, 15.4, 35.4, "", 2.99, 82.97, 0.919}, 
 {"ISR", "Asia", "Israel", "2020-06-07", 17884., 140., 115., 300., 2., 1.857, 
  2066.191, 16.175, 13.286, 34.66, 0.231, 0.215, 1.6, "", "", 126., 14.557, 
  18., 2.08, 73., 8.434, 15098., 665298., 76.864, 1.744, 13018., 1.504, 
  0.009, 113.2, "tests performed", "", "", "", "", "", "", "", "", "", 75., 
  8.655541*^6, 402.606, 30.6, 11.733, 7.359, 33132.32, 0.5, 93.32, 6.74, 
  15.4, 35.4, "", 2.99, 82.97, 0.919}, {"ISR", "Asia", "Israel", 
  "2020-06-08", 18063., 179., 126.286, 300., 0., 1.429, 2086.871, 20.68, 
  14.59, 34.66, 0., 0.165, 1.58, "", "", 137., 15.828, "", "", "", "", 
  14644., 679942., 78.556, 1.692, 13945., 1.611, 0.009, 110.4, 
  "tests performed", "", "", "", "", "", "", "", "", "", 75., 8.655541*^6, 
  402.606, 30.6, 11.733, 7.359, 33132.32, 0.5, 93.32, 6.74, 15.4, 35.4, "", 
  2.99, 82.97, 0.919}, {"ISR", "Asia", "Israel", "2020-06-09", 18236., 173., 
  133.714, 301., 1., 1.286, 2106.858, 19.987, 15.448, 34.775, 0.116, 0.149, 
  1.56, "", "", 133., 15.366, "", "", "", "", 15064., 695006., 80.296, 1.74, 
  14418., 1.666, 0.009, 107.8, "tests performed", "", "", "", "", "", "", "", 
  "", "", 75., 8.655541*^6, 402.606, 30.6, 11.733, 7.359, 33132.32, 0.5, 
  93.32, 6.74, 15.4, 35.4, "", 2.99, 82.97, 0.919}, 
 {"ISR", "Asia", "Israel", "2020-06-10", 18476., 240., 154.143, 302., 1., 
  1.286, 2134.586, 27.728, 17.809, 34.891, 0.116, 0.149, 1.54, "", "", 142., 
  16.406, "", "", "", "", 18484., 713490., 82.432, 2.136, 15171., 1.753, 
  0.01, 98.4, "tests performed", "", "", "", "", "", "", "", "", "", 75., 
  8.655541*^6, 402.606, 30.6, 11.733, 7.359, 33132.32, 0.5, 93.32, 6.74, 
  15.4, 35.4, "", 2.99, 82.97, 0.919}, {"ISR", "Asia", "Israel", 
  "2020-06-11", 18667., 191., 161.143, 302., 0., 1.286, 2156.653, 22.067, 
  18.617, 34.891, 0., 0.149, 1.5, "", "", 137., 15.828, "", "", "", "", 
  15810., 729300., 84.258, 1.827, 15302., 1.768, 0.011, 95., 
  "tests performed", "", "", "", "", "", "", "", "", "", 75., 8.655541*^6, 
  402.606, 30.6, 11.733, 7.359, 33132.32, 0.5, 93.32, 6.74, 15.4, 35.4, "", 
  2.99, 82.97, 0.919}, {"ISR", "Asia", "Israel", "2020-06-12", 18851., 184., 
  169.286, 302., 0., 1.143, 2177.911, 21.258, 19.558, 34.891, 0., 0.132, 
  1.47, "", "", 140., 16.175, "", "", "", "", 13132., 742432., 85.775, 1.517, 
  14824., 1.713, 0.011, 87.6, "tests performed", "", "", "", "", "", "", "", 
  "", "", 75., 8.655541*^6, 402.606, 30.6, 11.733, 7.359, 33132.32, 0.5, 
  93.32, 6.74, 15.4, 35.4, "", 2.99, 82.97, 0.919}, 
 {"ISR", "Asia", "Israel", "2020-06-13", 19000., 149., 179.429, 303., 1., 
  0.714, 2195.126, 17.214, 20.73, 35.006, 0.116, 0.083, 1.46, "", "", 137., 
  15.828, "", "", "", "", 6987., 749419., 86.583, 0.807, 14174., 1.638, 
  0.013, 79., "tests performed", "", "", "", "", "", "", "", "", "", 75., 
  8.655541*^6, 402.606, 30.6, 11.733, 7.359, 33132.32, 0.5, 93.32, 6.74, 
  15.4, 35.4, "", 2.99, 82.97, 0.919}, {"ISR", "Asia", "Israel", 
  "2020-06-14", 19136., 136., 178.857, 305., 2., 0.714, 2210.838, 15.712, 
  20.664, 35.238, 0.231, 0.083, 1.45, "", "", 147., 16.983, 19., 2.195, 102., 
  11.784, 8840., 758259., 87.604, 1.021, 13280., 1.534, 0.013, 74.2, 
  "tests performed", "", "", "", "", "", "", "", "", "", 75., 8.655541*^6, 
  402.606, 30.6, 11.733, 7.359, 33132.32, 0.5, 93.32, 6.74, 15.4, 35.4, "", 
  2.99, 82.97, 0.919}, {"ISR", "Asia", "Israel", "2020-06-15", 19334., 198., 
  181.571, 305., 0., 0.714, 2233.714, 22.876, 20.977, 35.238, 0., 0.083, 
  1.44, "", "", 159., 18.37, "", "", "", "", 14436., 772695., 89.272, 1.668, 
  13250., 1.531, 0.014, 73., "tests performed", "", "", "", "", "", "", "", 
  "", "", 75., 8.655541*^6, 402.606, 30.6, 11.733, 7.359, 33132.32, 0.5, 
  93.32, 6.74, 15.4, 35.4, "", 2.99, 82.97, 0.919}, 
 {"ISR", "Asia", "Israel", "2020-06-16", 19634., 300., 199.714, 306., 1., 
  0.714, 2268.374, 34.66, 23.074, 35.353, 0.116, 0.083, 1.45, "", "", 156., 
  18.023, "", "", "", "", 16239., 788934., 91.148, 1.876, 13418., 1.55, 
  0.015, 67.2, "tests performed", "", "", "", "", "", "", "", "", "", 75., 
  8.655541*^6, 402.606, 30.6, 11.733, 7.359, 33132.32, 0.5, 93.32, 6.74, 
  15.4, 35.4, "", 2.99, 82.97, 0.919}, {"ISR", "Asia", "Israel", 
  "2020-06-17", 19905., 271., 204.143, 306., 0., 0.571, 2299.683, 31.309, 
  23.585, 35.353, 0., 0.066, 1.45, "", "", 162., 18.716, "", "", "", "", 
  16024., 804958., 92.999, 1.851, 13067., 1.51, 0.016, 64., 
  "tests performed", "", "", "", "", "", "", "", "", "", 75., 8.655541*^6, 
  402.606, 30.6, 11.733, 7.359, 33132.32, 0.5, 93.32, 6.74, 15.4, 35.4, "", 
  2.99, 82.97, 0.919}, {"ISR", "Asia", "Israel", "2020-06-18", 20207., 302., 
  220., 306., 0., 0.571, 2334.574, 34.891, 25.417, 35.353, 0., 0.066, 1.45, 
  "", "", 190., 21.951, "", "", "", "", 17392., 822350., 95.009, 2.009, 
  13293., 1.536, 0.017, 60.4, "tests performed", "", "", "", "", "", "", "", 
  "", "", 75., 8.655541*^6, 402.606, 30.6, 11.733, 7.359, 33132.32, 0.5, 
  93.32, 6.74, 15.4, 35.4, "", 2.99, 82.97, 0.919}, 
 {"ISR", "Asia", "Israel", "2020-06-19", 20517., 310., 238., 307., 1., 0.714, 
  2370.389, 35.815, 27.497, 35.469, 0.116, 0.083, 1.45, "", "", 194., 22.413, 
  "", "", "", "", 12787., 835137., 96.486, 1.477, 13244., 1.53, 0.018, 55.6, 
  "tests performed", "", "", "", "", "", "", "", "", "", 75., 8.655541*^6, 
  402.606, 30.6, 11.733, 7.359, 33132.32, 0.5, 93.32, 6.74, 15.4, 35.4, "", 
  2.99, 82.97, 0.919}, {"ISR", "Asia", "Israel", "2020-06-20", 20676., 159., 
  239.429, 308., 1., 0.714, 2388.759, 18.37, 27.662, 35.584, 0.116, 0.083, 
  1.45, "", "", 218., 25.186, "", "", "", "", 6010., 841147., 97.18, 0.694, 
  13104., 1.514, 0.018, 54.7, "tests performed", "", "", "", "", "", "", "", 
  "", "", 75., 8.655541*^6, 402.606, 30.6, 11.733, 7.359, 33132.32, 0.5, 
  93.32, 6.74, 15.4, 35.4, "", 2.99, 82.97, 0.919}, 
 {"ISR", "Asia", "Israel", "2020-06-21", 20849., 173., 244.714, 308., 0., 
  0.429, 2408.746, 19.987, 28.273, 35.584, 0., 0.05, 1.47, "", "", 251., 
  28.999, 39., 4.506, 204., 23.569, 9152., 850299., 98.238, 1.057, 13149., 
  1.519, 0.019, 53.7, "tests performed", "", "", "", "", "", "", "", "", "", 
  75., 8.655541*^6, 402.606, 30.6, 11.733, 7.359, 33132.32, 0.5, 93.32, 6.74, 
  15.4, 35.4, "", 2.99, 82.97, 0.919}, {"ISR", "Asia", "Israel", 
  "2020-06-22", 21194., 345., 265.714, 309., 1., 0.571, 2448.605, 39.859, 
  30.699, 35.7, 0.116, 0.066, 1.5, "", "", 237., 27.381, "", "", "", "", 
  14009., 864308., 99.856, 1.619, 13088., 1.512, 0.02, 49.3, 
  "tests performed", "", "", "", "", "", "", "", "", "", 75., 8.655541*^6, 
  402.606, 30.6, 11.733, 7.359, 33132.32, 0.5, 93.32, 6.74, 15.4, 35.4, "", 
  2.99, 82.97, 0.919}, {"ISR", "Asia", "Israel", "2020-06-23", 21645., 451., 
  287.286, 311., 2., 0.714, 2500.71, 52.105, 33.191, 35.931, 0.231, 0.083, 
  1.53, "", "", 221., 25.533, "", "", "", "", 19847., 884155., 102.149, 
  2.293, 13603., 1.572, 0.021, 47.4, "tests performed", "", "", "", "", "", 
  "", "", "", "", 75., 8.655541*^6, 402.606, 30.6, 11.733, 7.359, 33132.32, 
  0.5, 93.32, 6.74, 15.4, 35.4, "", 2.99, 82.97, 0.919}, 
 {"ISR", "Asia", "Israel", "2020-06-24", 22132., 487., 318.143, 314., 3., 
  1.143, 2556.975, 56.265, 36.756, 36.277, 0.347, 0.132, 1.55, "", "", 226., 
  26.11, "", "", "", "", 18393., 902548., 104.274, 2.125, 13941., 1.611, 
  0.023, 43.8, "tests performed", "", "", "", "", "", "", "", "", "", 75., 
  8.655541*^6, 402.606, 30.6, 11.733, 7.359, 33132.32, 0.5, 93.32, 6.74, 
  15.4, 35.4, "", 2.99, 82.97, 0.919}, {"ISR", "Asia", "Israel", 
  "2020-06-25", 22648., 516., 348.714, 318., 4., 1.714, 2616.59, 59.615, 
  40.288, 36.739, 0.462, 0.198, 1.56, "", "", 221., 25.533, "", "", "", "", 
  18666., 921214., 106.431, 2.157, 14123., 1.632, 0.025, 40.5, 
  "tests performed", "", "", "", "", "", "", "", "", "", 75., 8.655541*^6, 
  402.606, 30.6, 11.733, 7.359, 33132.32, 0.5, 93.32, 6.74, 15.4, 35.4, "", 
  2.99, 82.97, 0.919}, {"ISR", "Asia", "Israel", "2020-06-26", 23112., 464., 
  370.714, 321., 3., 2., 2670.197, 53.607, 42.83, 37.086, 0.347, 0.231, 1.57, 
  "", "", 241., 27.843, "", "", "", "", 16531., 937745., 108.34, 1.91, 
  14658., 1.693, 0.025, 39.5, "tests performed", "", "", "", "", "", "", "", 
  "", "", 75., 8.655541*^6, 402.606, 30.6, 11.733, 7.359, 33132.32, 0.5, 
  93.32, 6.74, 15.4, 35.4, "", 2.99, 82.97, 0.919}, 
 {"ISR", "Asia", "Israel", "2020-06-27", 23510., 398., 404.857, 324., 3., 
  2.286, 2716.179, 45.982, 46.774, 37.433, 0.347, 0.264, 1.58, "", "", 244., 
  28.19, "", "", "", "", 10489., 948234., 109.552, 1.212, 15298., 1.767, 
  0.026, 37.8, "tests performed", "", "", "", "", "", "", "", "", "", 75., 
  8.655541*^6, 402.606, 30.6, 11.733, 7.359, 33132.32, 0.5, 93.32, 6.74, 
  15.4, 35.4, "", 2.99, 82.97, 0.919}, {"ISR", "Asia", "Israel", 
  "2020-06-28", 23895., 385., 435.143, 326., 2., 2.571, 2760.659, 44.48, 
  50.273, 37.664, 0.231, 0.297, 1.6, "", "", 272., 31.425, 33., 3.813, 222., 
  25.648, 10389., 958623., 110.753, 1.2, 15475., 1.788, 0.028, 35.6, 
  "tests performed", "", "", "", "", "", "", "", "", "", 75., 8.655541*^6, 
  402.606, 30.6, 11.733, 7.359, 33132.32, 0.5, 93.32, 6.74, 15.4, 35.4, "", 
  2.99, 82.97, 0.919}, {"ISR", "Asia", "Israel", "2020-06-29", 24652., 757., 
  494., 326., 0., 2.429, 2848.118, 87.458, 57.073, 37.664, 0., 0.281, 1.62, 
  "", "", 277., 32.003, "", "", "", "", 21017., 979640., 113.181, 2.428, 
  16476., 1.904, 0.03, 33.4, "tests performed", "", "", "", "", "", "", "", 
  "", "", 75., 8.655541*^6, 402.606, 30.6, 11.733, 7.359, 33132.32, 0.5, 
  93.32, 6.74, 15.4, 35.4, "", 2.99, 82.97, 0.919}, 
 {"ISR", "Asia", "Israel", "2020-06-30", 25438., 786., 541.857, 327., 1., 
  2.286, 2938.927, 90.809, 62.602, 37.779, 0.116, 0.264, 1.63, "", "", 296., 
  34.198, "", "", "", "", 20840., 1.00048*^6, 115.588, 2.408, 16618., 1.92, 
  0.033, 30.7, "tests performed", "", "", "", "", "", "", "", "", "", 69.44, 
  8.655541*^6, 402.606, 30.6, 11.733, 7.359, 33132.32, 0.5, 93.32, 6.74, 
  15.4, 35.4, "", 2.99, 82.97, 0.919}, {"ISR", "Asia", "Israel", 
  "2020-07-01", 26410., 972., 611.143, 330., 3., 2.286, 3051.225, 112.298, 
  70.607, 38.126, 0.347, 0.264, 1.63, "", "", 333., 38.472, "", "", "", "", 
  21460., 1.02194*^6, 118.068, 2.479, 17056., 1.971, 0.036, 27.9, 
  "tests performed", "", "", "", "", "", "", "", "", "", 69.44, 8.655541*^6, 
  402.606, 30.6, 11.733, 7.359, 33132.32, 0.5, 93.32, 6.74, 15.4, 35.4, "", 
  2.99, 82.97, 0.919}, {"ISR", "Asia", "Israel", "2020-07-02", 27556., 1146., 
  701.143, 331., 1., 1.857, 3183.625, 132.401, 81.005, 38.241, 0.116, 0.215, 
  1.62, "", "", 345., 39.859, "", "", "", "", 25042., 1.046982*^6, 120.961, 
  2.893, 17967., 2.076, 0.039, 25.6, "tests performed", "", "", "", "", "", 
  "", "", "", "", 69.44, 8.655541*^6, 402.606, 30.6, 11.733, 7.359, 33132.32, 
  0.5, 93.32, 6.74, 15.4, 35.4, "", 2.99, 82.97, 0.919}, 
 {"ISR", "Asia", "Israel", "2020-07-03", 28495., 939., 769., 334., 3., 1.857, 
  3292.111, 108.485, 88.845, 38.588, 0.347, 0.215, 1.6, "", "", 360., 41.592, 
  "", "", "", "", 20953., 1.067935*^6, 123.382, 2.421, 18599., 2.149, 0.041, 
  24.2, "tests performed", "", "", "", "", "", "", "", "", "", 69.44, 
  8.655541*^6, 402.606, 30.6, 11.733, 7.359, 33132.32, 0.5, 93.32, 6.74, 
  15.4, 35.4, "", 2.99, 82.97, 0.919}, {"ISR", "Asia", "Israel", 
  "2020-07-04", 29316., 821., 829.429, 339., 5., 2.143, 3386.963, 94.853, 
  95.826, 39.166, 0.578, 0.248, 1.57, "", "", 370., 42.747, "", "", "", "", 
  17308., 1.085243*^6, 125.381, 2., 19573., 2.261, 0.042, 23.6, 
  "tests performed", "", "", "", "", "", "", "", "", "", 69.44, 8.655541*^6, 
  402.606, 30.6, 11.733, 7.359, 33132.32, 0.5, 93.32, 6.74, 15.4, 35.4, "", 
  2.99, 82.97, 0.919}, {"ISR", "Asia", "Israel", "2020-07-05", 30147., 831., 
  893.143, 341., 2., 2.143, 3482.971, 96.008, 103.187, 39.397, 0.231, 0.248, 
  1.55, "", "", 428., 49.448, 96., 11.091, 443., 51.181, 21112., 1.106355*^6, 
  127.82, 2.439, 21105., 2.438, 0.042, 23.6, "tests performed", "", "", "", 
  "", "", "", "", "", "", 69.44, 8.655541*^6, 402.606, 30.6, 11.733, 7.359, 
  33132.32, 0.5, 93.32, 6.74, 15.4, 35.4, "", 2.99, 82.97, 0.919}, 
 {"ISR", "Asia", "Israel", "2020-07-06", 31281., 1134., 947., 349., 8., 
  3.286, 3613.986, 131.014, 109.41, 40.321, 0.924, 0.38, 1.52, "", "", 450., 
  51.99, "", "", "", "", 25601., 1.131956*^6, 130.778, 2.958, 21759., 2.514, 
  0.044, 23., "tests performed", "", "", "", "", "", "", "", "", "", 75.93, 
  8.655541*^6, 402.606, 30.6, 11.733, 7.359, 33132.32, 0.5, 93.32, 6.74, 
  15.4, 35.4, "", 2.99, 82.97, 0.919}, {"ISR", "Asia", "Israel", 
  "2020-07-07", 32671., 1390., 1033.286, 354., 5., 3.857, 3774.576, 160.591, 
  119.379, 40.899, 0.578, 0.446, 1.49, "", "", 470., 54.3, "", "", "", "", 
  28634., 1.16059*^6, 134.086, 3.308, 22873., 2.643, 0.045, 22.1, 
  "tests performed", "", "", "", "", "", "", "", "", "", 75.93, 8.655541*^6, 
  402.606, 30.6, 11.733, 7.359, 33132.32, 0.5, 93.32, 6.74, 15.4, 35.4, "", 
  2.99, 82.97, 0.919}, {"ISR", "Asia", "Israel", "2020-07-08", 33998., 1327., 
  1084., 359., 5., 4.143, 3927.889, 153.312, 125.238, 41.476, 0.578, 0.479, 
  1.47, "", "", 496., 57.304, "", "", "", "", 29420., 1.19001*^6, 137.485, 
  3.399, 24010., 2.774, 0.045, 22.1, "tests performed", "", "", "", "", "", 
  "", "", "", "", 75.93, 8.655541*^6, 402.606, 30.6, 11.733, 7.359, 33132.32, 
  0.5, 93.32, 6.74, 15.4, 35.4, "", 2.99, 82.97, 0.919}, 
 {"ISR", "Asia", "Israel", "2020-07-09", 35523., 1525., 1138.143, 364., 5., 
  4.714, 4104.076, 176.188, 131.493, 42.054, 0.578, 0.545, 1.45, "", "", 
  553., 63.89, "", "", "", "", 29988., 1.219998*^6, 140.95, 3.465, 24717., 
  2.856, 0.046, 21.7, "tests performed", "", "", "", "", "", "", "", "", "", 
  75.93, 8.655541*^6, 402.606, 30.6, 11.733, 7.359, 33132.32, 0.5, 93.32, 
  6.74, 15.4, 35.4, "", 2.99, 82.97, 0.919}, {"ISR", "Asia", "Israel", 
  "2020-07-10", 36932., 1409., 1205.286, 368., 4., 4.857, 4266.862, 162.786, 
  139.25, 42.516, 0.462, 0.561, 1.43, "", "", 563., 65.045, "", "", "", "", 
  25829., 1.245827*^6, 143.934, 2.984, 25413., 2.936, 0.047, 21.1, 
  "tests performed", "", "", "", "", "", "", "", "", "", 75.93, 8.655541*^6, 
  402.606, 30.6, 11.733, 7.359, 33132.32, 0.5, 93.32, 6.74, 15.4, 35.4, "", 
  2.99, 82.97, 0.919}, {"ISR", "Asia", "Israel", "2020-07-11", 38100., 1168., 
  1254.857, 373., 5., 4.857, 4401.805, 134.942, 144.977, 43.094, 0.578, 
  0.561, 1.4, "", "", 568., 65.623, "", "", "", "", 20468., 1.266295*^6, 
  146.299, 2.365, 25865., 2.988, 0.049, 20.6, "tests performed", "", "", "", 
  "", "", "", "", "", "", 75.93, 8.655541*^6, 402.606, 30.6, 11.733, 7.359, 
  33132.32, 0.5, 93.32, 6.74, 15.4, 35.4, "", 2.99, 82.97, 0.919}, 
 {"ISR", "Asia", "Israel", "2020-07-12", 39338., 1238., 1313., 380., 7., 
  5.571, 4544.834, 143.03, 151.695, 43.903, 0.809, 0.644, 1.38, "", "", 643., 
  74.288, 160., 18.485, 698., 80.642, 21763., 1.288058*^6, 148.813, 2.514, 
  25958., 2.999, 0.051, 19.8, "tests performed", "", "", "", "", "", "", "", 
  "", "", 75.93, 8.655541*^6, 402.606, 30.6, 11.733, 7.359, 33132.32, 0.5, 
  93.32, 6.74, 15.4, 35.4, "", 2.99, 82.97, 0.919}, 
 {"ISR", "Asia", "Israel", "2020-07-13", 41058., 1720., 1396.714, 384., 4., 
  5., 4743.551, 198.717, 161.366, 44.365, 0.462, 0.578, 1.35, "", "", 658., 
  76.021, "", "", "", "", 29247., 1.317305*^6, 152.192, 3.379, 26478., 3.059, 
  0.053, 19., "tests performed", "", "", "", "", "", "", "", "", "", 68.52, 
  8.655541*^6, 402.606, 30.6, 11.733, 7.359, 33132.32, 0.5, 93.32, 6.74, 
  15.4, 35.4, "", 2.99, 82.97, 0.919}, {"ISR", "Asia", "Israel", 
  "2020-07-14", 42662., 1604., 1427.286, 391., 7., 5.286, 4928.866, 185.315, 
  164.898, 45.173, 0.809, 0.611, 1.31, "", "", 644., 74.403, "", "", "", "", 
  31750., 1.349055*^6, 155.86, 3.668, 26924., 3.111, 0.053, 18.9, 
  "tests performed", "", "", "", "", "", "", "", "", "", 68.52, 8.655541*^6, 
  402.606, 30.6, 11.733, 7.359, 33132.32, 0.5, 93.32, 6.74, 15.4, 35.4, "", 
  2.99, 82.97, 0.919}, {"ISR", "Asia", "Israel", "2020-07-15", 44539., 1877., 
  1505.857, 397., 6., 5.429, 5145.721, 216.855, 173.976, 45.867, 0.693, 
  0.627, 1.29, "", "", 682., 78.793, "", "", "", "", 30692., 1.379747*^6, 
  159.406, 3.546, 27105., 3.132, 0.056, 18., "tests performed", "", "", "", 
  "", "", "", "", "", "", 68.52, 8.655541*^6, 402.606, 30.6, 11.733, 7.359, 
  33132.32, 0.5, 93.32, 6.74, 15.4, 35.4, "", 2.99, 82.97, 0.919}, 
 {"ISR", "Asia", "Israel", "2020-07-16", 46478., 1939., 1565., 406., 9., 6., 
  5369.739, 224.018, 180.809, 46.906, 1.04, 0.693, 1.26, "", "", 693., 
  80.064, "", "", "", "", 31078., 1.410825*^6, 162.997, 3.591, 27261., 3.15, 
  0.057, 17.4, "tests performed", "", "", "", "", "", "", "", "", "", 68.52, 
  8.655541*^6, 402.606, 30.6, 11.733, 7.359, 33132.32, 0.5, 93.32, 6.74, 
  15.4, 35.4, "", 2.99, 82.97, 0.919}, {"ISR", "Asia", "Israel", 
  "2020-07-17", 48083., 1605., 1593., 418., 12., 7.143, 5555.17, 185.43, 
  184.044, 48.293, 1.386, 0.825, 1.24, "", "", 706., 81.566, "", "", "", "", 
  25732., 1.436557*^6, 165.97, 2.973, 27247., 3.148, 0.058, 17.1, 
  "tests performed", "", "", "", "", "", "", "", "", "", 68.52, 8.655541*^6, 
  402.606, 30.6, 11.733, 7.359, 33132.32, 0.5, 93.32, 6.74, 15.4, 35.4, "", 
  2.99, 82.97, 0.919}, {"ISR", "Asia", "Israel", "2020-07-18", 49531., 1448., 
  1633., 426., 8., 7.571, 5722.461, 167.292, 188.665, 49.217, 0.924, 0.875, 
  1.23, "", "", 713., 82.375, "", "", "", "", 20457., 1.457014*^6, 168.333, 
  2.363, 27246., 3.148, 0.06, 16.7, "tests performed", "", "", "", "", "", 
  "", "", "", "", 54.63, 8.655541*^6, 402.606, 30.6, 11.733, 7.359, 33132.32, 
  0.5, 93.32, 6.74, 15.4, 35.4, "", 2.99, 82.97, 0.919}, 
 {"ISR", "Asia", "Israel", "2020-07-19", 50547., 1016., 1601.286, 436., 10., 
  8., 5839.843, 117.381, 185.001, 50.372, 1.155, 0.924, 1.2, "", "", 828., 
  95.661, 304., 35.122, 868., 100.283, 19846., 1.47686*^6, 170.626, 2.293, 
  26972., 3.116, 0.059, 16.8, "tests performed", "", "", "", "", "", "", "", 
  "", "", 54.63, 8.655541*^6, 402.606, 30.6, 11.733, 7.359, 33132.32, 0.5, 
  93.32, 6.74, 15.4, 35.4, "", 2.99, 82.97, 0.919}, 
 {"ISR", "Asia", "Israel", "2020-07-20", 52434., 1887., 1625.143, 448., 12., 
  9.143, 6057.854, 218.011, 187.758, 51.759, 1.386, 1.056, 1.17, "", "", 
  824., 95.199, "", "", "", "", 27608., 1.504468*^6, 173.816, 3.19, 26738., 
  3.089, 0.061, 16.5, "tests performed", "", "", "", "", "", "", "", "", "", 
  54.63, 8.655541*^6, 402.606, 30.6, 11.733, 7.359, 33132.32, 0.5, 93.32, 
  6.74, 15.4, 35.4, "", 2.99, 82.97, 0.919}, {"ISR", "Asia", "Israel", 
  "2020-07-21", 54440., 2006., 1682.571, 457., 9., 9.429, 6289.613, 231.759, 
  194.392, 52.799, 1.04, 1.089, 1.15, "", "", 811., 93.697, "", "", "", "", 
  30177., 1.534645*^6, 177.302, 3.486, 26513., 3.063, 0.063, 15.8, 
  "tests performed", "", "", "", "", "", "", "", "", "", 54.63, 8.655541*^6, 
  402.606, 30.6, 11.733, 7.359, 33132.32, 0.5, 93.32, 6.74, 15.4, 35.4, "", 
  2.99, 82.97, 0.919}, {"ISR", "Asia", "Israel", "2020-07-22", 56484., 2044., 
  1706.429, 463., 6., 9.429, 6525.762, 236.149, 197.149, 53.492, 0.693, 
  1.089, 1.14, "", "", 806., 93.12, "", "", "", "", 28807., 1.563452*^6, 
  180.63, 3.328, 26244., 3.032, 0.065, 15.4, "tests performed", "", "", "", 
  "", "", "", "", "", "", 54.63, 8.655541*^6, 402.606, 30.6, 11.733, 7.359, 
  33132.32, 0.5, 93.32, 6.74, 15.4, 35.4, "", 2.99, 82.97, 0.919}, 
 {"ISR", "Asia", "Israel", "2020-07-23", 58474., 1990., 1713.714, 479., 16., 
  10.429, 6755.672, 229.911, 197.99, 55.34, 1.849, 1.205, 1.12, "", "", 822., 
  94.968, "", "", "", "", 32536., 1.595988*^6, 184.389, 3.759, 26452., 3.056, 
  0.065, 15.4, "tests performed", "", "", "", "", "", "", "", "", "", 54.63, 
  8.655541*^6, 402.606, 30.6, 11.733, 7.359, 33132.32, 0.5, 93.32, 6.74, 
  15.4, 35.4, "", 2.99, 82.97, 0.919}, {"ISR", "Asia", "Israel", 
  "2020-07-24", 60304., 1830., 1745.857, 487., 8., 9.857, 6967.098, 211.425, 
  201.704, 56.265, 0.924, 1.139, 1.1, "", "", 816., 94.275, "", "", "", "", 
  24400., 1.620388*^6, 187.208, 2.819, 26262., 3.034, 0.066, 15., 
  "tests performed", "", "", "", "", "", "", "", "", "", 54.63, 8.655541*^6, 
  402.606, 30.6, 11.733, 7.359, 33132.32, 0.5, 93.32, 6.74, 15.4, 35.4, "", 
  2.99, 82.97, 0.919}, {"ISR", "Asia", "Israel", "2020-07-25", 61416., 1112., 
  1697.857, 494., 7., 9.714, 7095.57, 128.473, 196.158, 57.073, 0.809, 1.122, 
  1.08, "", "", 819., 94.621, "", "", "", "", 15486., 1.635874*^6, 188.997, 
  1.789, 25551., 2.952, 0.066, 15., "tests performed", "", "", "", "", "", 
  "", "", "", "", 54.63, 8.655541*^6, 402.606, 30.6, 11.733, 7.359, 33132.32, 
  0.5, 93.32, 6.74, 15.4, 35.4, "", 2.99, 82.97, 0.919}, 
 {"ISR", "Asia", "Israel", "2020-07-26", 62458., 1042., 1701.571, 505., 11., 
  9.857, 7215.956, 120.385, 196.588, 58.344, 1.271, 1.139, 1.06, "", "", 
  894., 103.286, 324., 37.433, 855., 98.781, 12204., 1.648078*^6, 190.407, 
  1.41, 24460., 2.826, 0.07, 14.4, "tests performed", "", "", "", "", "", "", 
  "", "", "", 54.63, 8.655541*^6, 402.606, 30.6, 11.733, 7.359, 33132.32, 
  0.5, 93.32, 6.74, 15.4, 35.4, "", 2.99, 82.97, 0.919}, 
 {"ISR", "Asia", "Israel", "2020-07-27", 64506., 2048., 1724.571, 512., 7., 
  9.143, 7452.567, 236.611, 199.245, 59.153, 0.809, 1.056, 1.05, "", "", 
  919., 106.175, "", "", "", "", 28245., 1.676323*^6, 193.671, 3.263, 24551., 
  2.836, 0.07, 14.2, "tests performed", "", "", "", "", "", "", "", "", "", 
  52.78, 8.655541*^6, 402.606, 30.6, 11.733, 7.359, 33132.32, 0.5, 93.32, 
  6.74, 15.4, 35.4, "", 2.99, 82.97, 0.919}, {"ISR", "Asia", "Israel", 
  "2020-07-28", 66631., 2125., 1741.571, 520., 8., 9., 7698.075, 245.507, 
  201.209, 60.077, 0.924, 1.04, 1.03, "", "", 904., 104.442, "", "", "", "", 
  26639., 1.702962*^6, 196.748, 3.078, 24045., 2.778, 0.072, 13.8, 
  "tests performed", "", "", "", "", "", "", "", "", "", 52.78, 8.655541*^6, 
  402.606, 30.6, 11.733, 7.359, 33132.32, 0.5, 93.32, 6.74, 15.4, 35.4, "", 
  2.99, 82.97, 0.919}, {"ISR", "Asia", "Israel", "2020-07-29", 68585., 1954., 
  1728.714, 535., 15., 10.286, 7923.826, 225.751, 199.723, 61.81, 1.733, 
  1.188, 1., "", "", 895., 103.402, "", "", "", "", 26228., 1.72919*^6, 
  199.778, 3.03, 23677., 2.735, 0.073, 13.7, "tests performed", "", "", "", 
  "", "", "", "", "", "", 52.78, 8.655541*^6, 402.606, 30.6, 11.733, 7.359, 
  33132.32, 0.5, 93.32, 6.74, 15.4, 35.4, "", 2.99, 82.97, 0.919}, 
 {"ISR", "Asia", "Israel", "2020-07-30", 70372., 1787., 1699.714, 550., 15., 
  10.143, 8130.283, 206.457, 196.373, 63.543, 1.733, 1.172, 0.98, "", "", 
  865., 99.936, "", "", "", "", 21962., 1.751152*^6, 202.316, 2.537, 22166., 
  2.561, 0.077, 13., "tests performed", "", "", "", "", "", "", "", "", "", 
  52.78, 8.655541*^6, 402.606, 30.6, 11.733, 7.359, 33132.32, 0.5, 93.32, 
  6.74, 15.4, 35.4, "", 2.99, 82.97, 0.919}, {"ISR", "Asia", "Israel", 
  "2020-07-31", 71734., 1362., 1632.857, 564., 14., 11., 8287.639, 157.356, 
  188.649, 65.161, 1.617, 1.271, 0.96, "", "", 862., 99.589, "", "", "", "", 
  22898., 1.77405*^6, 204.961, 2.645, 21952., 2.536, 0.074, 13.4, 
  "tests performed", "", "", "", "", "", "", "", "", "", 52.78, 8.655541*^6, 
  402.606, 30.6, 11.733, 7.359, 33132.32, 0.5, 93.32, 6.74, 15.4, 35.4, "", 
  2.99, 82.97, 0.919}, {"ISR", "Asia", "Israel", "2020-08-01", 72359., 625., 
  1563.286, 578., 14., 12., 8359.847, 72.208, 180.611, 66.778, 1.617, 1.386, 
  0.96, "", "", 870., 100.514, "", "", "", "", 7790., 1.78184*^6, 205.861, 
  0.9, 20852., 2.409, 0.075, 13.3, "tests performed", "", "", "", "", "", "", 
  "", "", "", 52.78, 8.655541*^6, 402.606, 30.6, 11.733, 7.359, 33132.32, 
  0.5, 93.32, 6.74, 15.4, 35.4, "", 2.99, 82.97, 0.919}, 
 {"ISR", "Asia", "Israel", "2020-08-02", 73067., 708., 1515.571, 589., 11., 
  12., 8441.644, 81.797, 175.098, 68.049, 1.271, 1.386, 0.96, "", "", 947., 
  109.41, 345., 39.859, 844., 97.51, 10088., 1.791928*^6, 207.027, 1.165, 
  20550., 2.374, 0.074, 13.6, "tests performed", "", "", "", "", "", "", "", 
  "", "", 52.78, 8.655541*^6, 402.606, 30.6, 11.733, 7.359, 33132.32, 0.5, 
  93.32, 6.74, 15.4, 35.4, "", 2.99, 82.97, 0.919}, 
 {"ISR", "Asia", "Israel", "2020-08-03", 74867., 1800., 1480.143, 604., 15., 
  13.143, 8649.604, 207.959, 171.005, 69.782, 1.733, 1.518, 0.96, "", "", 
  922., 106.521, "", "", "", "", 23468., 1.815396*^6, 209.738, 2.711, 19868., 
  2.295, 0.074, 13.4, "tests performed", "", "", "", "", "", "", "", "", "", 
  52.78, 8.655541*^6, 402.606, 30.6, 11.733, 7.359, 33132.32, 0.5, 93.32, 
  6.74, 15.4, 35.4, "", 2.99, 82.97, 0.919}, {"ISR", "Asia", "Israel", 
  "2020-08-04", 76596., 1729., 1423.571, 615., 11., 13.571, 8849.36, 199.756, 
  164.469, 71.053, 1.271, 1.568, 0.97, "", "", 888., 102.593, "", "", "", "", 
  26099., 1.841495*^6, 212.753, 3.015, 19790., 2.286, 0.072, 13.9, 
  "tests performed", "", "", "", "", "", "", "", "", "", 52.78, 8.655541*^6, 
  402.606, 30.6, 11.733, 7.359, 33132.32, 0.5, 93.32, 6.74, 15.4, 35.4, "", 
  2.99, 82.97, 0.919}, {"ISR", "Asia", "Israel", "2020-08-05", 78286., 1690., 
  1385.857, 625., 10., 12.857, 9044.611, 195.251, 160.112, 72.208, 1.155, 
  1.485, 0.97, "", "", 902., 104.211, "", "", "", "", 25792., 1.867287*^6, 
  215.733, 2.98, 19728., 2.279, 0.07, 14.2, "tests performed", "", "", "", 
  "", "", "", "", "", "", 52.78, 8.655541*^6, 402.606, 30.6, 11.733, 7.359, 
  33132.32, 0.5, 93.32, 6.74, 15.4, 35.4, "", 2.99, 82.97, 0.919}, 
 {"ISR", "Asia", "Israel", "2020-08-06", 79963., 1677., 1370.143, 634., 9., 
  12., 9238.36, 193.749, 158.297, 73.248, 1.04, 1.386, 0.98, "", "", 885., 
  102.247, "", "", "", "", 28767., 1.896054*^6, 219.057, 3.324, 20700., 
  2.392, 0.066, 15.1, "tests performed", "", "", "", "", "", "", "", "", "", 
  52.78, 8.655541*^6, 402.606, 30.6, 11.733, 7.359, 33132.32, 0.5, 93.32, 
  6.74, 15.4, 35.4, "", 2.99, 82.97, 0.919}, {"ISR", "Asia", "Israel", 
  "2020-08-07", 81727., 1764., 1427.571, 646., 12., 11.714, 9442.16, 203.8, 
  164.932, 74.634, 1.386, 1.353, 0.98, "", "", 886., 102.362, "", "", "", "", 
  25310., 1.921364*^6, 221.981, 2.924, 21045., 2.431, 0.068, 14.7, 
  "tests performed", "", "", "", "", "", "", "", "", "", 43.52, 8.655541*^6, 
  402.606, 30.6, 11.733, 7.359, 33132.32, 0.5, 93.32, 6.74, 15.4, 35.4, "", 
  2.99, 82.97, 0.919}, {"ISR", "Asia", "Israel", "2020-08-08", 82481., 754., 
  1446., 659., 13., 11.571, 9529.271, 87.112, 167.061, 76.136, 1.502, 1.337, 
  0.98, "", "", 902., 104.211, "", "", "", "", 8583., 1.929947*^6, 222.972, 
  0.992, 21158., 2.444, 0.068, 14.6, "tests performed", "", "", "", "", "", 
  "", "", "", "", 43.52, 8.655541*^6, 402.606, 30.6, 11.733, 7.359, 33132.32, 
  0.5, 93.32, 6.74, 15.4, 35.4, "", 2.99, 82.97, 0.919}, 
 {"ISR", "Asia", "Israel", "2020-08-09", 83405., 924., 1476.857, 666., 7., 
  11., 9636.024, 106.752, 170.626, 76.945, 0.809, 1.271, 0.98, "", "", 1004., 
  115.995, 344., 39.743, 836., 96.586, 12163., 1.94211*^6, 224.378, 1.405, 
  21455., 2.479, 0.069, 14.5, "tests performed", "", "", "", "", "", "", "", 
  "", "", 43.52, 8.655541*^6, 402.606, 30.6, 11.733, 7.359, 33132.32, 0.5, 
  93.32, 6.74, 15.4, 35.4, "", 2.99, 82.97, 0.919}, 
 {"ISR", "Asia", "Israel", "2020-08-10", 85109., 1704., 1463.143, 681., 15., 
  11., 9832.892, 196.868, 169.041, 78.678, 1.733, 1.271, 0.98, "", "", 939., 
  108.485, "", "", "", "", 24368., 1.966478*^6, 227.193, 2.815, 21583., 
  2.494, 0.068, 14.8, "tests performed", "", "", "", "", "", "", "", "", "", 
  43.52, 8.655541*^6, 402.606, 30.6, 11.733, 7.359, 33132.32, 0.5, 93.32, 
  6.74, 15.4, 35.4, "", 2.99, 82.97, 0.919}, {"ISR", "Asia", "Israel", 
  "2020-08-11", 86932., 1823., 1476.571, 692., 11., 11., 10043.509, 210.617, 
  170.593, 79.949, 1.271, 1.271, 0.98, "", "", 903., 104.326, "", "", "", "", 
  27667., 1.994145*^6, 230.389, 3.196, 21807., 2.519, 0.068, 14.8, 
  "tests performed", "", "", "", "", "", "", "", "", "", 43.52, 8.655541*^6, 
  402.606, 30.6, 11.733, 7.359, 33132.32, 0.5, 93.32, 6.74, 15.4, 35.4, "", 
  2.99, 82.97, 0.919}, {"ISR", "Asia", "Israel", "2020-08-12", 88554., 1622., 
  1466.857, 707., 15., 11.714, 10230.903, 187.394, 169.47, 81.682, 1.733, 
  1.353, 0.98, "", "", 880., 101.669, "", "", "", "", 26232., 2.020377*^6, 
  233.42, 3.031, 21870., 2.527, 0.067, 14.9, "tests performed", "", "", "", 
  "", "", "", "", "", "", 43.52, 8.655541*^6, 402.606, 30.6, 11.733, 7.359, 
  33132.32, 0.5, 93.32, 6.74, 15.4, 35.4, "", 2.99, 82.97, 0.919}, 
 {"ISR", "Asia", "Israel", "2020-08-13", 90197., 1643., 1462., 723., 16., 
  12.714, 10420.724, 189.821, 168.909, 83.53, 1.849, 1.469, 0.98, "", "", 
  890., 102.824, "", "", "", "", 28891., 2.049268*^6, 236.758, 3.338, 21888., 
  2.529, 0.067, 15., "tests performed", "", "", "", "", "", "", "", "", "", 
  43.52, 8.655541*^6, 402.606, 30.6, 11.733, 7.359, 33132.32, 0.5, 93.32, 
  6.74, 15.4, 35.4, "", 2.99, 82.97, 0.919}, {"ISR", "Asia", "Israel", 
  "2020-08-14", 91585., 1388., 1408.286, 735., 12., 12.714, 10581.083, 
  160.36, 162.703, 84.917, 1.386, 1.469, 0.98, "", "", 891., 102.94, "", "", 
  "", "", 20915., 2.070183*^6, 239.174, 2.416, 21260., 2.456, 0.066, 15.1, 
  "tests performed", "", "", "", "", "", "", "", "", "", 43.52, 8.655541*^6, 
  402.606, 30.6, 11.733, 7.359, 33132.32, 0.5, 93.32, 6.74, 15.4, 35.4, "", 
  2.99, 82.97, 0.919}, {"ISR", "Asia", "Israel", "2020-08-15", 92342., 757., 
  1408.714, 745., 10., 12.286, 10668.542, 87.458, 162.753, 86.072, 1.155, 
  1.419, 0.99, "", "", 921., 106.406, "", "", "", "", 9396., 2.079579*^6, 
  240.26, 1.086, 21376., 2.47, 0.066, 15.2, "tests performed", "", "", "", 
  "", "", "", "", "", "", 43.52, 8.655541*^6, 402.606, 30.6, 11.733, 7.359, 
  33132.32, 0.5, 93.32, 6.74, 15.4, 35.4, "", 2.99, 82.97, 0.919}, 
 {"ISR", "Asia", "Israel", "2020-08-16", 93410., 1068., 1429.286, 764., 19., 
  14., 10791.931, 123.389, 165.13, 88.267, 2.195, 1.617, 1., "", "", 989., 
  114.262, 344., 39.743, 831., 96.008, 12387., 2.091966*^6, 241.691, 1.431, 
  21408., 2.473, 0.067, 15., "tests performed", "", "", "", "", "", "", "", 
  "", "", 37.96, 8.655541*^6, 402.606, 30.6, 11.733, 7.359, 33132.32, 0.5, 
  93.32, 6.74, 15.4, 35.4, "", 2.99, 82.97, 0.919}, 
 {"ISR", "Asia", "Israel", "2020-08-17", 95060., 1650., 1421.571, 768., 4., 
  12.429, 10982.56, 190.629, 164.238, 88.729, 0.462, 1.436, 1., 113., 13.055, 
  948., 109.525, "", "", "", "", 26061., 2.118027*^6, 244.702, 3.011, 21650., 
  2.501, 0.066, 15.2, "tests performed", "", "", "", "", "", "", "", "", "", 
  37.96, 8.655541*^6, 402.606, 30.6, 11.733, 7.359, 33132.32, 0.5, 93.32, 
  6.74, 15.4, 35.4, "", 2.99, 82.97, 0.919}, {"ISR", "Asia", "Israel", 
  "2020-08-18", 96709., 1649., 1396.714, 782., 14., 12.857, 11173.074, 
  190.514, 161.366, 90.347, 1.617, 1.485, 1.01, 120., 13.864, 955., 110.334, 
  "", "", "", "", 27899., 2.145926*^6, 247.925, 3.223, 21683., 2.505, 0.064, 
  15.5, "tests performed", "", "", "", "", "", "", "", "", "", 37.96, 
  8.655541*^6, 402.606, 30.6, 11.733, 7.359, 33132.32, 0.5, 93.32, 6.74, 
  15.4, 35.4, "", 2.99, 82.97, 0.919}, {"ISR", "Asia", "Israel", 
  "2020-08-19", 98349., 1640., 1399.286, 794., 12., 12.429, 11362.548, 
  189.474, 161.664, 91.733, 1.386, 1.436, 1.01, 117., 13.517, 923., 106.637, 
  "", "", "", "", 28401., 2.174327*^6, 251.206, 3.281, 21993., 2.541, 0.064, 
  15.7, "tests performed", "", "", "", "", "", "", "", "", "", 37.96, 
  8.655541*^6, 402.606, 30.6, 11.733, 7.359, 33132.32, 0.5, 93.32, 6.74, 
  15.4, 35.4, "", 2.99, 82.97, 0.919}, {"ISR", "Asia", "Israel", 
  "2020-08-20", 99836., 1487., 1377., 806., 12., 11.857, 11534.345, 171.797, 
  159.089, 93.12, 1.386, 1.37, 1.02, 118., 13.633, 927., 107.099, "", "", "", 
  "", 28854., 2.203181*^6, 254.54, 3.334, 21988., 2.54, 0.063, 16., 
  "tests performed", "", "", "", "", "", "", "", "", "", 37.96, 8.655541*^6, 
  402.606, 30.6, 11.733, 7.359, 33132.32, 0.5, 93.32, 6.74, 15.4, 35.4, "", 
  2.99, 82.97, 0.919}, {"ISR", "Asia", "Israel", "2020-08-21", 101329., 
  1493., 1392., 819., 13., 12., 11706.836, 172.491, 160.822, 94.621, 1.502, 
  1.386, 1.03, 116., 13.402, 922., 106.521, "", "", "", "", 27218., 
  2.230399*^6, 257.685, 3.145, 22888., 2.644, 0.061, 16.4, "tests performed", 
  "", "", "", "", "", "", "", "", "", 37.96, 8.655541*^6, 402.606, 30.6, 
  11.733, 7.359, 33132.32, 0.5, 93.32, 6.74, 15.4, 35.4, "", 2.99, 82.97, 
  0.919}, {"ISR", "Asia", "Israel", "2020-08-22", 102040., 711., 1385.429, 
  829., 10., 12., 11788.98, 82.144, 160.063, 95.777, 1.155, 1.386, 1.05, 
  121., 13.979, 936., 108.139, "", "", "", "", 11059., 2.241458*^6, 258.962, 
  1.278, 23126., 2.672, 0.06, 16.7, "tests performed", "", "", "", "", "", 
  "", "", "", "", 37.96, 8.655541*^6, 402.606, 30.6, 11.733, 7.359, 33132.32, 
  0.5, 93.32, 6.74, 15.4, 35.4, "", 2.99, 82.97, 0.919}, 
 {"ISR", "Asia", "Israel", "2020-08-23", 103005., 965., 1370.714, 842., 13., 
  11.143, 11900.469, 111.489, 158.363, 97.279, 1.502, 1.287, 1.08, 120., 
  13.864, 1022., 118.075, 381., 44.018, 834., 96.354, 13298., 2.254756*^6, 
  260.499, 1.536, 23256., 2.687, 0.059, 17., "tests performed", "", "", "", 
  "", "", "", "", "", "", 37.96, 8.655541*^6, 402.606, 30.6, 11.733, 7.359, 
  33132.32, 0.5, 93.32, 6.74, 15.4, 35.4, "", 2.99, 82.97, 0.919}, 
 {"ISR", "Asia", "Israel", "2020-08-24", 104905., 1900., 1406.429, 858., 16., 
  12.857, 12119.982, 219.513, 162.489, 99.127, 1.849, 1.485, 1.1, 125., 
  14.442, 1026., 118.537, "", "", "", "", 30139., 2.284895*^6, 263.981, 
  3.482, 23838., 2.754, 0.059, 16.9, "tests performed", "", "", "", "", "", 
  "", "", "", "", 37.96, 8.655541*^6, 402.606, 30.6, 11.733, 7.359, 33132.32, 
  0.5, 93.32, 6.74, 15.4, 35.4, "", 2.99, 82.97, 0.919}, 
 {"ISR", "Asia", "Israel", "2020-08-25", 106861., 1956., 1450.286, 877., 19., 
  13.571, 12345.964, 225.982, 167.556, 101.322, 2.195, 1.568, 1.12, 124., 
  14.326, 994., 114.84, "", "", "", "", 34055., 2.31895*^6, 267.915, 3.934, 
  24718., 2.856, 0.059, 17., "tests performed", "", "", "", "", "", "", "", 
  "", "", 37.96, 8.655541*^6, 402.606, 30.6, 11.733, 7.359, 33132.32, 0.5, 
  93.32, 6.74, 15.4, 35.4, "", 2.99, 82.97, 0.919}, 
 {"ISR", "Asia", "Israel", "2020-08-26", 108814., 1953., 1495., 888., 11., 
  13.429, 12571.6, 225.636, 172.722, 102.593, 1.271, 1.551, 1.13, 121., 
  13.979, 1021., 117.959, "", "", "", "", 34288., 2.353238*^6, 271.876, 
  3.961, 25559., 2.953, 0.058, 17.1, "tests performed", "", "", "", "", "", 
  "", "", "", "", 37.96, 8.655541*^6, 402.606, 30.6, 11.733, 7.359, 33132.32, 
  0.5, 93.32, 6.74, 15.4, 35.4, "", 2.99, 82.97, 0.919}, 
 {"ISR", "Asia", "Israel", "2020-08-27", 110885., 2071., 1578.429, 899., 11., 
  13.286, 12810.869, 239.269, 182.36, 103.864, 1.271, 1.535, 1.15, 123., 
  14.211, 1015., 117.266, "", "", "", "", 36465., 2.389703*^6, 276.089, 
  4.213, 26646., 3.078, 0.059, 16.9, "tests performed", "", "", "", "", "", 
  "", "", "", "", 37.96, 8.655541*^6, 402.606, 30.6, 11.733, 7.359, 33132.32, 
  0.5, 93.32, 6.74, 15.4, 35.4, "", 2.99, 82.97, 0.919}, 
 {"ISR", "Asia", "Israel", "2020-08-28", 112717., 1832., 1626.857, 911., 12., 
  13.143, 13022.525, 211.656, 187.956, 105.25, 1.386, 1.518, 1.16, 119., 
  13.748, 972., 112.298, "", "", "", "", 23290., 2.412993*^6, 278.78, 2.691, 
  26085., 3.014, 0.062, 16., "tests performed", "", "", "", "", "", "", "", 
  "", "", 37.96, 8.655541*^6, 402.606, 30.6, 11.733, 7.359, 33132.32, 0.5, 
  93.32, 6.74, 15.4, 35.4, "", 2.99, 82.97, 0.919}, 
 {"ISR", "Asia", "Israel", "2020-08-29", 113627., 910., 1655.286, 916., 5., 
  12.429, 13127.66, 105.135, 191.24, 105.828, 0.578, 1.436, 1.17, 126., 
  14.557, 970., 112.067, "", "", "", "", 10708., 2.423701*^6, 280.017, 1.237, 
  26035., 3.008, 0.064, 15.7, "tests performed", "", "", "", "", "", "", "", 
  "", "", 37.96, 8.655541*^6, 402.606, 30.6, 11.733, 7.359, 33132.32, 0.5, 
  93.32, 6.74, 15.4, 35.4, "", 2.99, 82.97, 0.919}, 
 {"ISR", "Asia", "Israel", "2020-08-30", 114728., 1101., 1674.714, 930., 14., 
  12.571, 13254.862, 127.202, 193.485, 107.446, 1.617, 1.452, 1.2, 131., 
  15.135, 1083., 125.122, 411., 47.484, 919., 106.175, 13553., 2.437254*^6, 
  281.583, 1.566, 26071., 3.012, 0.064, 15.6, "tests performed", "", "", "", 
  "", "", "", "", "", "", 37.96, 8.655541*^6, 402.606, 30.6, 11.733, 7.359, 
  33132.32, 0.5, 93.32, 6.74, 15.4, 35.4, "", 2.99, 82.97, 0.919}, 
 {"ISR", "Asia", "Israel", "2020-08-31", 116906., 2178., 1714.429, 953., 23., 
  13.571, 13506.493, 251.631, 198.073, 110.103, 2.657, 1.568, 1.23, 124., 
  14.326, 1080., 124.776, "", "", "", "", 31969., 2.469223*^6, 285.277, 
  3.693, 26333., 3.042, 0.065, 15.4, "tests performed", "", "", "", "", "", 
  "", "", "", "", 37.96, 8.655541*^6, 402.606, 30.6, 11.733, 7.359, 33132.32, 
  0.5, 93.32, 6.74, 15.4, 35.4, "", 2.99, 82.97, 0.919}, 
 {"ISR", "Asia", "Israel", "2020-09-01", 119158., 2252., 1756.714, 968., 15., 
  13., 13766.673, 260.18, 202.958, 111.836, 1.733, 1.502, 1.25, 123., 14.211, 
  1025., 118.421, "", "", "", "", 28469., 2.497692*^6, 288.566, 3.289, 
  25535., 2.95, 0.069, 14.5, "tests performed", "", "", "", "", "", "", "", 
  "", "", 37.96, 8.655541*^6, 402.606, 30.6, 11.733, 7.359, 33132.32, 0.5, 
  93.32, 6.74, 15.4, 35.4, "", 2.99, 82.97, 0.919}, 
 {"ISR", "Asia", "Israel", "2020-09-02", 122351., 3193., 1933.857, 982., 14., 
  13.429, 14135.569, 368.897, 223.424, 113.453, 1.617, 1.551, 1.28, 123., 
  14.211, 998., 115.302, "", "", "", "", 35980., 2.533672*^6, 292.723, 4.157, 
  25776., 2.978, 0.075, 13.3, "tests performed", "", "", "", "", "", "", "", 
  "", "", 37.96, 8.655541*^6, 402.606, 30.6, 11.733, 7.359, 33132.32, 0.5, 
  93.32, 6.74, 15.4, 35.4, "", 2.99, 82.97, 0.919}, 
 {"ISR", "Asia", "Israel", "2020-09-03", 125012., 2661., 2018.143, 998., 16., 
  14.143, 14443.002, 307.433, 233.162, 115.302, 1.849, 1.634, 1.29, 116., 
  13.402, 996., 115.071, "", "", "", "", 35228., 2.5689*^6, 296.793, 4.07, 
  25600., 2.958, 0.079, 12.7, "tests performed", "", "", "", "", "", "", "", 
  "", "", 37.96, 8.655541*^6, 402.606, 30.6, 11.733, 7.359, 33132.32, 0.5, 
  93.32, 6.74, 15.4, 35.4, "", 2.99, 82.97, 0.919}, 
 {"ISR", "Asia", "Israel", "2020-09-04", 127635., 2623., 2131.143, 1010., 
  12., 14.143, 14746.045, 303.043, 246.217, 116.688, 1.386, 1.634, 1.3, 121., 
  13.979, 988., 114.147, "", "", "", "", 31548., 2.600448*^6, 300.437, 3.645, 
  26779., 3.094, 0.08, 12.6, "tests performed", "", "", "", "", "", "", "", 
  "", "", 37.96, 8.655541*^6, 402.606, 30.6, 11.733, 7.359, 33132.32, 0.5, 
  93.32, 6.74, 15.4, 35.4, "", 2.99, 82.97, 0.919}, 
 {"ISR", "Asia", "Israel", "2020-09-05", 129140., 1505., 2216.143, 1025., 
  15., 15.571, 14919.922, 173.877, 256.037, 118.421, 1.733, 1.799, 1.31, 
  128., 14.788, 1005., 116.111, "", "", "", "", 15944., 2.616392*^6, 302.279, 
  1.842, 27527., 3.18, 0.081, 12.4, "tests performed", "", "", "", "", "", 
  "", "", "", "", 37.96, 8.655541*^6, 402.606, 30.6, 11.733, 7.359, 33132.32, 
  0.5, 93.32, 6.74, 15.4, 35.4, "", 2.99, 82.97, 0.919}, 
 {"ISR", "Asia", "Israel", "2020-09-06", 131317., 2177., 2369.857, 1037., 
  12., 15.286, 15171.438, 251.515, 273.797, 119.808, 1.386, 1.766, 1.33, 
  132., 15.25, 1130., 130.552, 429., 49.564, 969., 111.951, 19671., 
  2.636063*^6, 304.552, 2.273, 28401., 3.281, 0.083, 12., "tests performed", 
  "", "", "", "", "", "", "", "", "", 37.96, 8.655541*^6, 402.606, 30.6, 
  11.733, 7.359, 33132.32, 0.5, 93.32, 6.74, 15.4, 35.4, "", 2.99, 82.97, 
  0.919}, {"ISR", "Asia", "Israel", "2020-09-07", 134705., 3388., 2542.714, 
  1054., 17., 14.429, 15562.863, 391.426, 293.767, 121.772, 1.964, 1.667, 
  1.34, 136., 15.712, 1118., 129.166, "", "", "", "", 41453., 2.677516*^6, 
  309.341, 4.789, 29756., 3.438, 0.085, 11.7, "tests performed", "", "", "", 
  "", "", "", "", "", "", 37.96, 8.655541*^6, 402.606, 30.6, 11.733, 7.359, 
  33132.32, 0.5, 93.32, 6.74, 15.4, 35.4, "", 2.99, 82.97, 0.919}, 
 {"ISR", "Asia", "Israel", "2020-09-08", 138194., 3489., 2719.429, 1074., 
  20., 15.143, 15965.958, 403.094, 314.184, 124.082, 2.311, 1.749, 1.35, 
  140., 16.175, 1144., 132.17, "", "", "", "", 45674., 2.72319*^6, 314.618, 
  5.277, 32214., 3.722, 0.084, 11.8, "tests performed", "", "", "", "", "", 
  "", "", "", "", 37.96, 8.655541*^6, 402.606, 30.6, 11.733, 7.359, 33132.32, 
  0.5, 93.32, 6.74, 15.4, 35.4, "", 2.99, 82.97, 0.919}, 
 {"ISR", "Asia", "Israel", "2020-09-09", 142190., 3996., 2834.143, 1089., 
  15., 15.286, 16427.627, 461.67, 327.437, 125.815, 1.733, 1.766, 1.35, 144., 
  16.637, 1154., 133.325, "", "", "", "", 46407., 2.769597*^6, 319.98, 5.362, 
  33704., 3.894, 0.084, 11.9, "tests performed", "", "", "", "", "", "", "", 
  "", "", 37.96, 8.655541*^6, 402.606, 30.6, 11.733, 7.359, 33132.32, 0.5, 
  93.32, 6.74, 15.4, 35.4, "", 2.99, 82.97, 0.919}, 
 {"ISR", "Asia", "Israel", "2020-09-10", 146351., 4161., 3048.429, 1103., 
  14., 15., 16908.36, 480.733, 352.194, 127.433, 1.617, 1.733, 1.35, 150., 
  17.33, 1180., 136.329, "", "", "", "", 48748., 2.818345*^6, 325.612, 5.632, 
  35635., 4.117, 0.086, 11.7, "tests performed", "", "", "", "", "", "", "", 
  "", "", 37.96, 8.655541*^6, 402.606, 30.6, 11.733, 7.359, 33132.32, 0.5, 
  93.32, 6.74, 15.4, 35.4, "", 2.99, 82.97, 0.919}, 
 {"ISR", "Asia", "Israel", "2020-09-11", 150326., 3975., 3241.571, 1123., 
  20., 16.143, 17367.603, 459.243, 374.508, 129.743, 2.311, 1.865, 1.35, 
  140., 16.175, 1187., 137.138, "", "", "", "", 43702., 2.862047*^6, 330.661, 
  5.049, 37371., 4.318, 0.087, 11.5, "tests performed", "", "", "", "", "", 
  "", "", "", "", 37.96, 8.655541*^6, 402.606, 30.6, 11.733, 7.359, 33132.32, 
  0.5, 93.32, 6.74, 15.4, 35.4, "", 2.99, 82.97, 0.919}, 
 {"ISR", "Asia", "Israel", "2020-09-12", 153045., 2719., 3415., 1138., 15., 
  16.143, 17681.737, 314.134, 394.545, 131.476, 1.733, 1.865, 1.35, 138., 
  15.944, 1190., 137.484, "", "", "", "", 30571., 2.892618*^6, 334.193, 
  3.532, 39461., 4.559, 0.087, 11.6, "tests performed", "", "", "", "", "", 
  "", "", "", "", 37.96, 8.655541*^6, 402.606, 30.6, 11.733, 7.359, 33132.32, 
  0.5, 93.32, 6.74, 15.4, 35.4, "", 2.99, 82.97, 0.919}, 
 {"ISR", "Asia", "Israel", "2020-09-13", 156220., 3175., 3557.571, 1155., 
  17., 16.857, 18048.554, 366.817, 411.017, 133.441, 1.964, 1.948, 1.34, 
  150., 17.33, 1311., 151.464, 509., 58.806, 1184., 136.791, 34979., 
  2.927597*^6, 338.234, 4.041, 41648., 4.812, 0.085, 11.7, "tests performed", 
  "", "", "", "", "", "", "", "", "", 37.96, 8.655541*^6, 402.606, 30.6, 
  11.733, 7.359, 33132.32, 0.5, 93.32, 6.74, 15.4, 35.4, "", 2.99, 82.97, 
  0.919}, {"ISR", "Asia", "Israel", "2020-09-14", 161025., 4805., 3760., 
  1175., 20., 17.286, 18603.69, 555.136, 434.404, 135.751, 2.311, 1.997, 
  1.33, 144., 16.637, 1344., 155.276, "", "", "", "", 48442., 2.976039*^6, 
  343.831, 5.597, 42646., 4.927, 0.088, 11.3, "tests performed", "", "", "", 
  "", "", "", "", "", "", 37.96, 8.655541*^6, 402.606, 30.6, 11.733, 7.359, 
  33132.32, 0.5, 93.32, 6.74, 15.4, 35.4, "", 2.99, 82.97, 0.919}, 
 {"ISR", "Asia", "Israel", "2020-09-15", 166564., 5539., 4052.857, 1191., 
  16., 16.714, 19243.627, 639.937, 468.238, 137.6, 1.849, 1.931, 1.32, 138., 
  15.944, 1340., 154.814, "", "", "", "", 57765., 3.033804*^6, 350.504, 
  6.674, 44373., 5.127, 0.091, 10.9, "tests performed", "", "", "", "", "", 
  "", "", "", "", 37.96, 8.655541*^6, 402.606, 30.6, 11.733, 7.359, 33132.32, 
  0.5, 93.32, 6.74, 15.4, 35.4, "", 2.99, 82.97, 0.919}, 
 {"ISR", "Asia", "Israel", "2020-09-16", 171138., 4574., 4135.429, 1217., 
  26., 18.286, 19772.074, 528.448, 477.778, 140.604, 3.004, 2.113, 1.29, 
  139., 16.059, 1367., 157.934, "", "", "", "", 54228., 3.088032*^6, 356.769, 
  6.265, 45491., 5.256, 0.091, 11., "tests performed", "", "", "", "", "", 
  "", "", "", "", 37.96, 8.655541*^6, 402.606, 30.6, 11.733, 7.359, 33132.32, 
  0.5, 93.32, 6.74, 15.4, 35.4, "", 2.99, 82.97, 0.919}, 
 {"ISR", "Asia", "Israel", "2020-09-17", 176523., 5385., 4310.286, 1235., 
  18., 18.857, 20394.219, 622.145, 497.98, 142.683, 2.08, 2.179, 1.28, 157., 
  18.139, 1405., 162.324, "", "", "", "", 58810., 3.146842*^6, 363.564, 
  6.794, 46928., 5.422, 0.092, 10.9, "tests performed", "", "", "", "", "", 
  "", "", "", "", 37.96, 8.655541*^6, 402.606, 30.6, 11.733, 7.359, 33132.32, 
  0.5, 93.32, 6.74, 15.4, 35.4, "", 2.99, 82.97, 0.919}, 
 {"ISR", "Asia", "Israel", "2020-09-18", 181863., 5340., 4505.286, 1255., 
  20., 18.857, 21011.165, 616.946, 520.509, 144.994, 2.311, 2.179, 1.27, 
  151., 17.445, 1401., 161.862, "", "", "", "", 54471., 3.201313*^6, 369.857, 
  6.293, 48467., 5.6, 0.093, 10.8, "tests performed", "", "", "", "", "", "", 
  "", "", "", 81.48, 8.655541*^6, 402.606, 30.6, 11.733, 7.359, 33132.32, 
  0.5, 93.32, 6.74, 15.4, 35.4, "", 2.99, 82.97, 0.919}, 
 {"ISR", "Asia", "Israel", "2020-09-19", 185672., 3809., 4661., 1282., 27., 
  20.571, 21451.23, 440.065, 538.499, 148.113, 3.119, 2.377, 1.26, 160., 
  18.485, 1392., 160.822, "", "", "", "", 42832., 3.244145*^6, 374.806, 
  4.949, 50218., 5.802, 0.093, 10.8, "tests performed", "", "", "", "", "", 
  "", "", "", "", 81.48, 8.655541*^6, 402.606, 30.6, 11.733, 7.359, 33132.32, 
  0.5, 93.32, 6.74, 15.4, 35.4, "", 2.99, 82.97, 0.919}, 
 {"ISR", "Asia", "Israel", "2020-09-20", 188251., 2579., 4575.857, 1303., 
  21., 21.143, 21749.189, 297.959, 528.662, 150.539, 2.426, 2.443, 1.24, 
  166., 19.178, 1498., 173.068, 646., 74.634, 1413., 163.248, 24491., 
  3.268636*^6, 377.635, 2.83, 48720., 5.629, 0.094, 10.6, "tests performed", 
  "", "", "", "", "", "", "", "", "", 81.48, 8.655541*^6, 402.606, 30.6, 
  11.733, 7.359, 33132.32, 0.5, 93.32, 6.74, 15.4, 35.4, "", 2.99, 82.97, 
  0.919}, {"ISR", "Asia", "Israel", "2020-09-21", 192117., 3866., 4441.714, 
  1334., 31., 22.714, 22195.84, 446.65, 513.164, 154.121, 3.582, 2.624, 1.24, 
  173., 19.987, 1579., 182.426, "", "", "", "", 34602., 3.303238*^6, 381.633, 
  3.998, 46743., 5.4, 0.095, 10.5, "tests performed", "", "", "", "", "", "", 
  "", "", "", 81.48, 8.655541*^6, 402.606, 30.6, 11.733, 7.359, 33132.32, 
  0.5, 93.32, 6.74, 15.4, 35.4, "", 2.99, 82.97, 0.919}, 
 {"ISR", "Asia", "Israel", "2020-09-22", 199138., 7021., 4653.429, 1360., 
  26., 24.143, 23006.996, 811.157, 537.624, 157.125, 3.004, 2.789, 1.25, 
  178., 20.565, 1561., 180.347, "", "", "", "", 63062., 3.3663*^6, 388.918, 
  7.286, 47499., 5.488, 0.098, 10.2, "tests performed", "", "", "", "", "", 
  "", "", "", "", 81.48, 8.655541*^6, 402.606, 30.6, 11.733, 7.359, 33132.32, 
  0.5, 93.32, 6.74, 15.4, 35.4, "", 2.99, 82.97, 0.919}, 
 {"ISR", "Asia", "Israel", "2020-09-23", 206263., 7125., 5017.857, 1385., 
  25., 24., 23830.168, 823.172, 579.728, 160.013, 2.888, 2.773, 1.25, 167., 
  19.294, 1591., 183.813, "", "", "", "", 59351., 3.425651*^6, 395.775, 
  6.857, 48231., 5.572, 0.104, 9.6, "tests performed", "", "", "", "", "", 
  "", "", "", "", 81.48, 8.655541*^6, 402.606, 30.6, 11.733, 7.359, 33132.32, 
  0.5, 93.32, 6.74, 15.4, 35.4, "", 2.99, 82.97, 0.919}, 
 {"ISR", "Asia", "Israel", "2020-09-24", 214497., 8234., 5424.857, 1416., 
  31., 25.857, 24781.467, 951.298, 626.75, 163.595, 3.582, 2.987, 1.24, 192., 
  22.182, 1627., 187.972, "", "", "", "", 67980., 3.493631*^6, 403.629, 
  7.854, 49541., 5.724, 0.11, 9.1, "tests performed", "", "", "", "", "", "", 
  "", "", "", 81.48, 8.655541*^6, 402.606, 30.6, 11.733, 7.359, 33132.32, 
  0.5, 93.32, 6.74, 15.4, 35.4, "", 2.99, 82.97, 0.919}, 
 {"ISR", "Asia", "Israel", "2020-09-25", 222887., 8390., 5860.571, 1446., 
  30., 27.286, 25750.788, 969.321, 677.089, 167.061, 3.466, 3.152, 1.21, 
  207., 23.915, 1614., 186.47, "", "", "", "", 62717., 3.556348*^6, 410.875, 
  7.246, 50719., 5.86, 0.116, 8.7, "tests performed", "", "", "", "", "", "", 
  "", "", "", 85.19, 8.655541*^6, 402.606, 30.6, 11.733, 7.359, 33132.32, 
  0.5, 93.32, 6.74, 15.4, 35.4, "", 2.99, 82.97, 0.919}, 
 {"ISR", "Asia", "Israel", "2020-09-26", 228769., 5882., 6156.714, 1471., 
  25., 27., 26430.353, 679.565, 711.303, 169.949, 2.888, 3.119, 1.17, 220., 
  25.417, 1650., 190.629, "", "", "", "", 46421., 3.602769*^6, 416.238, 
  5.363, 51232., 5.919, 0.12, 8.3, "tests performed", "", "", "", "", "", "", 
  "", "", "", 85.19, 8.655541*^6, 402.606, 30.6, 11.733, 7.359, 33132.32, 
  0.5, 93.32, 6.74, 15.4, 35.4, "", 2.99, 82.97, 0.919}, 
 {"ISR", "Asia", "Israel", "2020-09-27", 232183., 3414., 6276., 1503., 32., 
  28.571, 26824.782, 394.429, 725.085, 173.646, 3.697, 3.301, 1.1, 224., 
  25.879, 1785., 206.226, 824., 95.199, 1669., 192.824, 25283., 3.628052*^6, 
  419.159, 2.921, 51345., 5.932, 0.122, 8.2, "tests performed", "", "", "", 
  "", "", "", "", "", "", 85.19, 8.655541*^6, 402.606, 30.6, 11.733, 7.359, 
  33132.32, 0.5, 93.32, 6.74, 15.4, 35.4, "", 2.99, 82.97, 0.919}, 
 {"ISR", "Asia", "Israel", "2020-09-28", 233342., 1159., 5889.286, 1532., 
  29., 28.286, 26958.685, 133.903, 680.406, 176.996, 3.35, 3.268, 1.05, 221., 
  25.533, 1743., 201.374, "", "", "", "", 8220., 3.636272*^6, 420.109, 0.95, 
  47576., 5.497, 0.124, 8.1, "tests performed", "", "", "", "", "", "", "", 
  "", "", 85.19, 8.655541*^6, 402.606, 30.6, 11.733, 7.359, 33132.32, 0.5, 
  93.32, 6.74, 15.4, 35.4, "", 2.99, 82.97, 0.919}, 
 {"ISR", "Asia", "Israel", "2020-09-29", 238333., 4991., 5599.286, 1567., 
  35., 29.571, 27535.309, 576.625, 646.902, 181.04, 4.044, 3.416, 1.05, 248., 
  28.652, 1912., 220.899, "", "", "", "", 34619., 3.670891*^6, 424.109, 4., 
  43513., 5.027, 0.129, 7.8, "tests performed", "", "", "", "", "", "", "", 
  "", "", 85.19, 8.655541*^6, 402.606, 30.6, 11.733, 7.359, 33132.32, 0.5, 
  93.32, 6.74, 15.4, 35.4, "", 2.99, 82.97, 0.919}, 
 {"ISR", "Asia", "Israel", "2020-09-30", 247411., 9078., 5878.286, 1604., 
  37., 31.286, 28584.117, 1048.808, 679.136, 185.315, 4.275, 3.615, 1.05, 
  249., 28.768, 1830., 211.425, "", "", "", "", 70152., 3.741043*^6, 432.214, 
  8.105, 45056., 5.205, 0.13, 7.7, "tests performed", "", "", "", "", "", "", 
  "", "", "", 85.19, 8.655541*^6, 402.606, 30.6, 11.733, 7.359, 33132.32, 
  0.5, 93.32, 6.74, 15.4, 35.4, "", 2.99, 82.97, 0.919}, 
 {"ISR", "Asia", "Israel", "2020-10-01", 255142., 7731., 5806.429, 1650., 
  46., 33.429, 29477.302, 893.185, 670.834, 190.629, 5.315, 3.862, 1.03, 
  239., 27.612, 1796., 207.497, "", "", "", "", 65943., 3.806986*^6, 439.832, 
  7.619, 44765., 5.172, 0.13, 7.7, "tests performed", "", "", "", "", "", "", 
  "", "", "", 85.19, 8.655541*^6, 402.606, 30.6, 11.733, 7.359, 33132.32, 
  0.5, 93.32, 6.74, 15.4, 35.4, "", 2.99, 82.97, 0.919}, 
 {"ISR", "Asia", "Israel", "2020-10-02", 262200., 7058., 5616.143, 1675., 
  25., 32.714, 30292.734, 815.431, 648.849, 193.518, 2.888, 3.78, 0.99, 251., 
  28.999, 1794., 207.266, "", "", "", "", 62164., 3.86915*^6, 447.014, 7.182, 
  44686., 5.163, 0.126, 8., "tests performed", "", "", "", "", "", "", "", 
  "", "", 85.19, 8.655541*^6, 402.606, 30.6, 11.733, 7.359, 33132.32, 0.5, 
  93.32, 6.74, 15.4, 35.4, "", 2.99, 82.97, 0.919}, 
 {"ISR", "Asia", "Israel", "2020-10-03", 264793., 2593., 5146.286, 1712., 
  37., 34.429, 30592.311, 299.577, 594.565, 197.792, 4.275, 3.978, 0.94, 
  260., 30.039, 1770., 204.493, "", "", "", "", 25144., 3.894294*^6, 449.919, 
  2.905, 41646., 4.811, 0.124, 8.1, "tests performed", "", "", "", "", "", 
  "", "", "", "", 85.19, 8.655541*^6, 402.606, 30.6, 11.733, 7.359, 33132.32, 
  0.5, 93.32, 6.74, 15.4, 35.4, "", 2.99, 82.97, 0.919}, 
 {"ISR", "Asia", "Israel", "2020-10-04", 267730., 2937., 5078.143, 1748., 
  36., 35., 30931.631, 339.32, 586.693, 201.952, 4.159, 4.044, 0.89, 264., 
  30.501, 1918., 221.592, 913., 105.482, 1645., 190.052, 26459., 3.920753*^6, 
  452.976, 3.057, 41814., 4.831, 0.121, 8.2, "tests performed", "", "", "", 
  "", "", "", "", "", "", 85.19, 8.655541*^6, 402.606, 30.6, 11.733, 7.359, 
  33132.32, 0.5, 93.32, 6.74, 15.4, 35.4, "", 2.99, 82.97, 0.919}, 
 {"ISR", "Asia", "Israel", "2020-10-05", 273451., 5721., 5729.857, 1775., 
  27., 34.714, 31592.595, 660.964, 661.987, 205.071, 3.119, 4.011, 0.86, 
  270., 31.194, 1866., 215.584, "", "", "", "", 52215., 3.972968*^6, 459.009, 
  6.033, 48099., 5.557, 0.119, 8.4, "tests performed", "", "", "", "", "", 
  "", "", "", "", 85.19, 8.655541*^6, 402.606, 30.6, 11.733, 7.359, 33132.32, 
  0.5, 93.32, 6.74, 15.4, 35.4, "", 2.99, 82.97, 0.919}, 
 {"ISR", "Asia", "Israel", "2020-10-06", 278175., 4724., 5691.714, 1820., 
  45., 36.143, 32138.372, 545.778, 657.58, 210.27, 5.199, 4.176, 0.8, 271., 
  31.309, 1871., 216.162, "", "", "", "", 47046., 4.020014*^6, 464.444, 
  5.435, 49875., 5.762, 0.114, 8.8, "tests performed", "", "", "", "", "", 
  "", "", "", "", 85.19, 8.655541*^6, 402.606, 30.6, 11.733, 7.359, 33132.32, 
  0.5, 93.32, 6.74, 15.4, 35.4, "", 2.99, 82.97, 0.919}, 
 {"ISR", "Asia", "Israel", "2020-10-07", 282340., 4165., 4989.857, 1846., 
  26., 34.571, 32619.567, 481.195, 576.493, 213.274, 3.004, 3.994, 0.76, 
  280., 32.349, 1815., 209.692, "", "", "", "", 49232., 4.069246*^6, 470.132, 
  5.688, 46886., 5.417, 0.106, 9.4, "tests performed", "", "", "", "", "", 
  "", "", "", "", 85.19, 8.655541*^6, 402.606, 30.6, 11.733, 7.359, 33132.32, 
  0.5, 93.32, 6.74, 15.4, 35.4, "", 2.99, 82.97, 0.919}, 
 {"ISR", "Asia", "Israel", "2020-10-08", 286095., 3755., 4421.857, 1893., 
  47., 34.714, 33053.393, 433.826, 510.87, 218.704, 5.43, 4.011, 0.72, 283., 
  32.696, 1780., 205.649, "", "", "", "", 49820., 4.119066*^6, 475.888, 
  5.756, 44583., 5.151, 0.099, 10.1, "tests performed", "", "", "", "", "", 
  "", "", "", "", 85.19, 8.655541*^6, 402.606, 30.6, 11.733, 7.359, 33132.32, 
  0.5, 93.32, 6.74, 15.4, 35.4, "", 2.99, 82.97, 0.919}, 
 {"ISR", "Asia", "Israel", "2020-10-09", 289058., 2963., 3836.857, 1933., 
  40., 36.857, 33395.717, 342.324, 443.283, 223.325, 4.621, 4.258, 0.69, 
  269., 31.078, 1686., 194.789, "", "", "", "", 37349., 4.156415*^6, 480.203, 
  4.315, 41038., 4.741, 0.093, 10.7, "tests performed", "", "", "", "", "", 
  "", "", "", "", 85.19, 8.655541*^6, 402.606, 30.6, 11.733, 7.359, 33132.32, 
  0.5, 93.32, 6.74, 15.4, 35.4, "", 2.99, 82.97, 0.919}, 
 {"ISR", "Asia", "Israel", "2020-10-10", 289974., 916., 3597.286, 1968., 35., 
  36.571, 33501.545, 105.828, 415.605, 227.369, 4.044, 4.225, 0.66, 276., 
  31.887, 1669., 192.824, "", "", "", "", 13467., 4.169882*^6, 481.759, 
  1.556, 39370., 4.549, 0.091, 10.9, "tests performed", "", "", "", "", "", 
  "", "", "", "", 85.19, 8.655541*^6, 402.606, 30.6, 11.733, 7.359, 33132.32, 
  0.5, 93.32, 6.74, 15.4, 35.4, "", 2.99, 82.97, 0.919}, 
 {"ISR", "Asia", "Israel", "2020-10-11", 291620., 1646., 3412.857, 2014., 
  46., 38., 33691.713, 190.167, 394.297, 232.683, 5.315, 4.39, 0.64, 273., 
  31.54, 1804., 208.421, 732., 84.57, 1402., 161.977, 23119., 4.193001*^6, 
  484.43, 2.671, 38893., 4.493, 0.088, 11.4, "tests performed", "", "", "", 
  "", "", "", "", "", "", 85.19, 8.655541*^6, 402.606, 30.6, 11.733, 7.359, 
  33132.32, 0.5, 93.32, 6.74, 15.4, 35.4, "", 2.99, 82.97, 0.919}, 
 {"ISR", "Asia", "Israel", "2020-10-12", 294789., 3169., 3048.286, 2044., 
  30., 38.429, 34057.836, 366.124, 352.177, 236.149, 3.466, 4.44, 0.62, 274., 
  31.656, 1731., 199.987, "", "", "", "", 47366., 4.240367*^6, 489.902, 
  5.472, 38200., 4.413, 0.08, 12.5, "tests performed", "", "", "", "", "", 
  "", "", "", "", 85.19, 8.655541*^6, 402.606, 30.6, 11.733, 7.359, 33132.32, 
  0.5, 93.32, 6.74, 15.4, 35.4, "", 2.99, 82.97, 0.919}, 
 {"ISR", "Asia", "Israel", "2020-10-13", 297125., 2336., 2707.143, 2082., 
  38., 37.429, 34327.721, 269.885, 312.764, 240.54, 4.39, 4.324, 0.59, 284., 
  32.811, 1621., 187.279, "", "", "", "", 45317., 4.285684*^6, 495.138, 
  5.236, 37953., 4.385, 0.071, 14., "tests performed", "", "", "", "", "", 
  "", "", "", "", 85.19, 8.655541*^6, 402.606, 30.6, 11.733, 7.359, 33132.32, 
  0.5, 93.32, 6.74, 15.4, 35.4, "", 2.99, 82.97, 0.919}, 
 {"ISR", "Asia", "Israel", "2020-10-14", 299242., 2117., 2414.571, 2117., 
  35., 38.714, 34572.305, 244.583, 278.963, 244.583, 4.044, 4.473, 0.57, 
  268., 30.963, 1547., 178.729, "", "", "", "", 41182., 4.326866*^6, 499.896, 
  4.758, 36803., 4.252, 0.066, 15.2, "tests performed", "", "", "", "", "", 
  "", "", "", "", 85.19, 8.655541*^6, 402.606, 30.6, 11.733, 7.359, 33132.32, 
  0.5, 93.32, 6.74, 15.4, 35.4, "", 2.99, 82.97, 0.919}, 
 {"ISR", "Asia", "Israel", "2020-10-15", 300854., 1612., 2108.429, 2148., 
  31., 36.429, 34758.544, 186.239, 243.593, 248.165, 3.582, 4.209, 0.55, 
  267., 30.847, 1476., 170.527, "", "", "", "", 37649., 4.364515*^6, 504.245, 
  4.35, 35064., 4.051, 0.06, 16.6, "tests performed", "", "", "", "", "", "", 
  "", "", "", 85.19, 8.655541*^6, 402.606, 30.6, 11.733, 7.359, 33132.32, 
  0.5, 93.32, 6.74, 15.4, 35.4, "", 2.99, 82.97, 0.919}, 
 {"ISR", "Asia", "Israel", "2020-10-16", 302354., 1500., 1899.429, 2182., 
  34., 35.571, 34931.843, 173.299, 219.447, 252.093, 3.928, 4.11, 0.54, 262., 
  30.27, 1359., 157.009, "", "", "", "", 34745., 4.39926*^6, 508.259, 4.014, 
  34692., 4.008, 0.055, 18.3, "tests performed", "", "", "", "", "", "", "", 
  "", "", 85.19, 8.655541*^6, 402.606, 30.6, 11.733, 7.359, 33132.32, 0.5, 
  93.32, 6.74, 15.4, 35.4, "", 2.99, 82.97, 0.919}, 
 {"ISR", "Asia", "Israel", "2020-10-17", 302765., 411., 1827.286, 2214., 32., 
  35.143, 34979.327, 47.484, 211.112, 255.79, 3.697, 4.06, 0.54, 256., 
  29.576, 1290., 149.037, "", "", "", "", 14994., 4.414254*^6, 509.992, 
  1.732, 34910., 4.033, 0.052, 19.1, "tests performed", "", "", "", "", "", 
  "", "", "", "", 85.19, 8.655541*^6, 402.606, 30.6, 11.733, 7.359, 33132.32, 
  0.5, 93.32, 6.74, 15.4, 35.4, "", 2.99, 82.97, 0.919}, 
 {"ISR", "Asia", "Israel", "2020-10-18", 303687., 922., 1723.857, 2247., 33., 
  33.286, 35085.848, 106.521, 199.162, 259.602, 3.813, 3.846, 0.54, 239., 
  27.612, 1339., 154.699, 542., 62.619, 927., 107.099, 27531., 4.441785*^6, 
  513.172, 3.181, 35541., 4.106, 0.049, 20.6, "tests performed", "", "", "", 
  "", "", "", "", "", "", 85.19, 8.655541*^6, 402.606, 30.6, 11.733, 7.359, 
  33132.32, 0.5, 93.32, 6.74, 15.4, 35.4, "", 2.99, 82.97, 0.919}, 
 {"ISR", "Asia", "Israel", "2020-10-19", 305204., 1517., 1487.857, 2278., 
  31., 33.429, 35261.112, 175.263, 171.896, 263.184, 3.582, 3.862, 0.53, 
  255., 29.461, 1274., 147.189, "", "", "", "", 41854., 4.483639*^6, 518.008, 
  4.836, 34753., 4.015, 0.043, 23.4, "tests performed", "", "", "", "", "", 
  "", "", "", "", 85.19, 8.655541*^6, 402.606, 30.6, 11.733, 7.359, 33132.32, 
  0.5, 93.32, 6.74, 15.4, 35.4, "", 2.99, 82.97, 0.919}, 
 {"ISR", "Asia", "Israel", "2020-10-20", 306397., 1193., 1324.571, 2298., 
  20., 30.857, 35398.943, 137.831, 153.032, 265.495, 2.311, 3.565, 0.52, 
  265., 30.616, 1227., 141.759, "", "", "", "", 42544., 4.526183*^6, 522.923, 
  4.915, 34357., 3.969, 0.039, 25.9, "tests performed", "", "", "", "", "", 
  "", "", "", "", 85.19, 8.655541*^6, 402.606, 30.6, 11.733, 7.359, 33132.32, 
  0.5, 93.32, 6.74, 15.4, 35.4, "", 2.99, 82.97, 0.919}, 
 {"ISR", "Asia", "Israel", "2020-10-21", 307569., 1172., 1189.571, 2323., 
  25., 29.429, 35534.347, 135.405, 137.435, 268.383, 2.888, 3.4, 0.52, 259., 
  29.923, 1190., 137.484, "", "", "", "", 43454., 4.569637*^6, 527.944, 5.02, 
  34682., 4.007, 0.034, 29.2, "tests performed", "", "", "", "", "", "", "", 
  "", "", 85.19, 8.655541*^6, 402.606, 30.6, 11.733, 7.359, 33132.32, 0.5, 
  93.32, 6.74, 15.4, 35.4, "", 2.99, 82.97, 0.919}, 
 {"ISR", "Asia", "Israel", "2020-10-22", 308601., 1032., 1106.714, 2352., 
  29., 29.143, 35653.577, 119.23, 127.862, 271.733, 3.35, 3.367, 0.52, 243., 
  28.075, 1121., 129.512, "", "", "", "", 35304., 4.604941*^6, 532.022, 
  4.079, 34347., 3.968, 0.032, 31., "tests performed", "", "", "", "", "", 
  "", "", "", "", 85.19, 8.655541*^6, 402.606, 30.6, 11.733, 7.359, 33132.32, 
  0.5, 93.32, 6.74, 15.4, 35.4, "", 2.99, 82.97, 0.919}, 
 {"ISR", "Asia", "Israel", "2020-10-23", 309450., 849., 1013.714, 2378., 26., 
  28., 35751.665, 98.087, 117.117, 274.737, 3.004, 3.235, 0.53, 233., 26.919, 
  1061., 122.58, "", "", "", "", 30510., 4.635451*^6, 535.547, 3.525, 33742., 
  3.898, 0.03, 33.3, "tests performed", "", "", "", "", "", "", "", "", "", 
  85.19, 8.655541*^6, 402.606, 30.6, 11.733, 7.359, 33132.32, 0.5, 93.32, 
  6.74, 15.4, 35.4, "", 2.99, 82.97, 0.919}, {"ISR", "Asia", "Israel", 
  "2020-10-24", 309696., 246., 990.143, 2405., 27., 27.286, 35780.086, 
  28.421, 114.394, 277.857, 3.119, 3.152, 0.55, 231., 26.688, 1042., 120.385, 
  "", "", "", "", 6661., 4.642112*^6, 536.317, 0.77, 32551., 3.761, 0.03, 
  32.9, "tests performed", "", "", "", "", "", "", "", "", "", 85.19, 
  8.655541*^6, 402.606, 30.6, 11.733, 7.359, 33132.32, 0.5, 93.32, 6.74, 
  15.4, 35.4, "", 2.99, 82.97, 0.919}, {"ISR", "Asia", "Israel", 
  "2020-10-25", 310303., 607., 945.143, 2440., 35., 27.571, 35850.214, 
  70.128, 109.195, 281.9, 4.044, 3.185, 0.56, 234., 27.035, 1064., 122.927, 
  375., 43.325, 649., 74.981, 21807., 4.663919*^6, 538.836, 2.519, 31733., 
  3.666, 0.03, 33.6, "tests performed", "", "", "", "", "", "", "", "", "", 
  85.19, 8.655541*^6, 402.606, 30.6, 11.733, 7.359, 33132.32, 0.5, 93.32, 
  6.74, 15.4, 35.4, "", 2.99, 82.97, 0.919}, {"ISR", "Asia", "Israel", 
  "2020-10-26", 311187., 884., 854.714, 2468., 28., 27.143, 35952.345, 
  102.131, 98.748, 285.135, 3.235, 3.136, 0.57, 230., 26.573, 986., 113.915, 
  "", "", "", "", 41012., 4.704931*^6, 543.574, 4.738, 31613., 3.652, 0.027, 
  37., "tests performed", "", "", "", "", "", "", "", "", "", 85.19, 
  8.655541*^6, 402.606, 30.6, 11.733, 7.359, 33132.32, 0.5, 93.32, 6.74, 
  15.4, 35.4, "", 2.99, 82.97, 0.919}, {"ISR", "Asia", "Israel", 
  "2020-10-27", 312074., 887., 811., 2496., 28., 28.286, 36054.823, 102.478, 
  93.697, 288.37, 3.235, 3.268, 0.58, 213., 24.609, 916., 105.828, "", "", 
  "", "", 41723., 4.746654*^6, 548.395, 4.82, 31496., 3.639, 0.026, 38.8, 
  "tests performed", "", "", "", "", "", "", "", "", "", 85.19, 8.655541*^6, 
  402.606, 30.6, 11.733, 7.359, 33132.32, 0.5, 93.32, 6.74, 15.4, 35.4, "", 
  2.99, 82.97, 0.919}, {"ISR", "Asia", "Israel", "2020-10-28", 312797., 723., 
  746.857, 2506., 10., 26.143, 36138.353, 83.53, 86.287, 289.526, 1.155, 
  3.02, 0.59, 211., 24.377, 897., 103.633, "", "", "", "", 35097., 
  4.781751*^6, 552.45, 4.055, 30302., 3.501, 0.025, 40.6, "tests performed", 
  "", "", "", "", "", "", "", "", "", 46.3, 8.655541*^6, 402.606, 30.6, 
  11.733, 7.359, 33132.32, 0.5, 93.32, 6.74, 15.4, 35.4, "", 2.99, 82.97, 
  0.919}, {"ISR", "Asia", "Israel", "2020-10-29", 313441., 644., 691.429, 
  2525., 19., 24.714, 36212.757, 74.403, 79.883, 291.721, 2.195, 2.855, 0.61, 
  202., 23.338, 858., 99.127, "", "", "", "", 37605., 4.819356*^6, 556.794, 
  4.345, 30631., 3.539, 0.023, 44.3, "tests performed", "", "", "", "", "", 
  "", "", "", "", 40.74, 8.655541*^6, 402.606, 30.6, 11.733, 7.359, 33132.32, 
  0.5, 93.32, 6.74, 15.4, 35.4, "", 2.99, 82.97, 0.919}, 
 {"ISR", "Asia", "Israel", "2020-10-30", 314121., 680., 667.286, 2536., 11., 
  22.571, 36291.319, 78.562, 77.093, 292.992, 1.271, 2.608, 0.64, 197., 
  22.76, 786., 90.809, "", "", "", "", 32646., 4.852002*^6, 560.566, 3.772, 
  30936., 3.574, 0.022, 46.4, "tests performed", "", "", "", "", "", "", "", 
  "", "", 40.74, 8.655541*^6, 402.606, 30.6, 11.733, 7.359, 33132.32, 0.5, 
  93.32, 6.74, 15.4, 35.4, "", 2.99, 82.97, 0.919}, 
 {"ISR", "Asia", "Israel", "2020-10-31", 314349., 228., 664.714, 2561., 25., 
  22.286, 36317.661, 26.342, 76.796, 295.88, 2.888, 2.575, 0.67, 184., 
  21.258, 755., 87.227, "", "", "", "", 8028., 4.86003*^6, 561.493, 0.927, 
  31131., 3.597, 0.021, 46.8, "tests performed", "", "", "", "", "", "", "", 
  "", "", 40.74, 8.655541*^6, 402.606, 30.6, 11.733, 7.359, 33132.32, 0.5, 
  93.32, 6.74, 15.4, 35.4, "", 2.99, 82.97, 0.919}, 
 {"ISR", "Asia", "Israel", "2020-11-01", 315007., 658., 672., 2580., 19., 
  20., 36393.681, 76.021, 77.638, 298.075, 2.195, 2.311, 0.7, 187., 21.605, 
  797., 92.08, 260., 30.039, 437., 50.488, 22643., 4.882673*^6, 564.11, 
  2.616, 31251., 3.611, 0.022, 46.5, "tests performed", "", "", "", "", "", 
  "", "", "", "", 40.74, 8.655541*^6, 402.606, 30.6, 11.733, 7.359, 33132.32, 
  0.5, 93.32, 6.74, 15.4, 35.4, "", 2.99, 82.97, 0.919}, 
 {"ISR", "Asia", "Israel", "2020-11-02", 315795., 788., 658.286, 2596., 16., 
  18.286, 36484.721, 91.04, 76.054, 299.923, 1.849, 2.113, 0.72, 198., 
  22.876, 752., 86.881, "", "", "", "", 35817., 4.91849*^6, 568.248, 4.138, 
  30508., 3.525, 0.022, 46.3, "tests performed", "", "", "", "", "", "", "", 
  "", "", 40.74, 8.655541*^6, 402.606, 30.6, 11.733, 7.359, 33132.32, 0.5, 
  93.32, 6.74, 15.4, 35.4, "", 2.99, 82.97, 0.919}, 
 {"ISR", "Asia", "Israel", "2020-11-03", 316641., 846., 652.429, 2622., 26., 
  18., 36582.462, 97.741, 75.377, 302.927, 3.004, 2.08, 0.74, 187., 21.605, 
  726., 83.877, "", "", "", "", 41558., 4.960048*^6, 573.049, 4.801, 30485., 
  3.522, 0.021, 46.7, "tests performed", "", "", "", "", "", "", "", "", "", 
  40.74, 8.655541*^6, 402.606, 30.6, 11.733, 7.359, 33132.32, 0.5, 93.32, 
  6.74, 15.4, 35.4, "", 2.99, 82.97, 0.919}, {"ISR", "Asia", "Israel", 
  "2020-11-04", 317410., 769., 659., 2639., 17., 19., 36671.307, 88.845, 
  76.136, 304.891, 1.964, 2.195, 0.75, 178., 20.565, 699., 80.758, "", "", 
  "", "", 39793., 4.999841*^6, 577.646, 4.597, 31156., 3.6, 0.021, 47.3, 
  "tests performed", "", "", "", "", "", "", "", "", "", 65.74, 8.655541*^6, 
  402.606, 30.6, 11.733, 7.359, 33132.32, 0.5, 93.32, 6.74, 15.4, 35.4, "", 
  2.99, 82.97, 0.919}, {"ISR", "Asia", "Israel", "2020-11-05", 317980., 570., 
  648.429, 2652., 13., 18.143, 36737.161, 65.854, 74.915, 306.393, 1.502, 
  2.096, 0.77, 173., 19.987, 691., 79.833, "", "", "", "", 35369., 
  5.03521*^6, 581.733, 4.086, 30836., 3.563, 0.021, 47.6, "tests performed", 
  "", "", "", "", "", "", "", "", "", 65.74, 8.655541*^6, 402.606, 30.6, 
  11.733, 7.359, 33132.32, 0.5, 93.32, 6.74, 15.4, 35.4, "", 2.99, 82.97, 
  0.919}, {"ISR", "Asia", "Israel", "2020-11-06", 318671., 691., 650., 2668., 
  16., 18.857, 36816.994, 79.833, 75.096, 308.242, 1.849, 2.179, 0.79, 156., 
  18.023, 667., 77.06, "", "", "", "", 31589., 5.066799*^6, 585.382, 3.65, 
  30685., 3.545, 0.021, 47.2, "tests performed", "", "", "", "", "", "", "", 
  "", "", 65.74, 8.655541*^6, 402.606, 30.6, 11.733, 7.359, 33132.32, 0.5, 
  93.32, 6.74, 15.4, 35.4, "", 2.99, 82.97, 0.919}, 
 {"ISR", "Asia", "Israel", "2020-11-07", 318883., 212., 647.714, 2676., 8., 
  16.429, 36841.487, 24.493, 74.832, 309.166, 0.924, 1.898, 0.82, 156., 
  18.023, 652., 75.327, "", "", "", "", 8344., 5.075143*^6, 586.346, 0.964, 
  30730., 3.55, 0.021, 47.4, "tests performed", "", "", "", "", "", "", "", 
  "", "", 65.74, 8.655541*^6, 402.606, 30.6, 11.733, 7.359, 33132.32, 0.5, 
  93.32, 6.74, 15.4, 35.4, "", 2.99, 82.97, 0.919}, 
 {"ISR", "Asia", "Israel", "2020-11-08", 319417., 534., 630., 2683., 7., 
  14.714, 36903.181, 61.695, 72.786, 309.975, 0.809, 1.7, 0.85, 164., 18.947, 
  687., 79.371, 216., 24.955, 383., 44.249, 22114., 5.097257*^6, 588.901, 
  2.555, 30655., 3.542, 0.021, 48.7, "tests performed", "", "", "", "", "", 
  "", "", "", "", 65.74, 8.655541*^6, 402.606, 30.6, 11.733, 7.359, 33132.32, 
  0.5, 93.32, 6.74, 15.4, 35.4, "", 2.99, 82.97, 0.919}, 
 {"ISR", "Asia", "Israel", "2020-11-09", 320136., 719., 620.143, 2689., 6., 
  13.286, 36986.25, 83.068, 71.647, 310.668, 0.693, 1.535, 0.87, 160., 
  18.485, 690., 79.718, "", "", "", "", 35225., 5.132482*^6, 592.971, 4.07, 
  30570., 3.532, 0.02, 49.3, "tests performed", "", "", "", "", "", "", "", 
  "", "", 65.74, 8.655541*^6, 402.606, 30.6, 11.733, 7.359, 33132.32, 0.5, 
  93.32, 6.74, 15.4, 35.4, "", 2.99, 82.97, 0.919}, 
 {"ISR", "Asia", "Israel", "2020-11-10", 320811., 675., 595.714, 2699., 10., 
  11., 37064.234, 77.985, 68.825, 311.823, 1.155, 1.271, 0.9, 151., 17.445, 
  673., 77.754, "", "", "", "", 41656., 5.174138*^6, 597.783, 4.813, 30584., 
  3.533, 0.019, 51.3, "tests performed", "", "", "", "", "", "", "", "", "", 
  65.74, 8.655541*^6, 402.606, 30.6, 11.733, 7.359, 33132.32, 0.5, 93.32, 
  6.74, 15.4, 35.4, "", 2.99, 82.97, 0.919}, {"ISR", "Asia", "Israel", 
  "2020-11-11", 321574., 763., 594.857, 2706., 7., 9.571, 37152.386, 88.152, 
  68.726, 312.632, 0.809, 1.106, 0.93, 153., 17.677, 654., 75.559, "", "", 
  "", "", 40488., 5.214626*^6, 602.461, 4.678, 30684., 3.545, 0.019, 51.6, 
  "tests performed", "", "", "", "", "", "", "", "", "", 65.74, 8.655541*^6, 
  402.606, 30.6, 11.733, 7.359, 33132.32, 0.5, 93.32, 6.74, 15.4, 35.4, "", 
  2.99, 82.97, 0.919}, {"ISR", "Asia", "Israel", "2020-11-12", 322410., 836., 
  632.857, 2718., 12., 9.429, 37248.971, 96.586, 73.116, 314.018, 1.386, 
  1.089, 0.96, 143., 16.521, 637., 73.594, "", "", "", "", 40337., 
  5.254963*^6, 607.121, 4.66, 31393., 3.627, 0.02, 49.6, "tests performed", 
  "", "", "", "", "", "", "", "", "", 65.74, 8.655541*^6, 402.606, 30.6, 
  11.733, 7.359, 33132.32, 0.5, 93.32, 6.74, 15.4, 35.4, "", 2.99, 82.97, 
  0.919}, {"ISR", "Asia", "Israel", "2020-11-13", 323171., 761., 642.857, 
  2723., 5., 7.857, 37336.892, 87.921, 74.271, 314.596, 0.578, 0.908, 0.97, 
  140., 16.175, 617., 71.284, "", "", "", "", 35792., 5.290755*^6, 611.256, 
  4.135, 31994., 3.696, 0.02, 49.8, "tests performed", "", "", "", "", "", 
  "", "", "", "", 65.74, 8.655541*^6, 402.606, 30.6, 11.733, 7.359, 33132.32, 
  0.5, 93.32, 6.74, 15.4, 35.4, "", 2.99, 82.97, 0.919}, 
 {"ISR", "Asia", "Israel", "2020-11-14", 323463., 292., 654.286, 2735., 12., 
  8.429, 37370.628, 33.736, 75.592, 315.983, 1.386, 0.974, 0.99, 139., 
  16.059, 634., 73.248, "", "", "", "", 12933., 5.303688*^6, 612.751, 1.494, 
  32649., 3.772, 0.02, 49.9, "tests performed", "", "", "", "", "", "", "", 
  "", "", 65.74, 8.655541*^6, 402.606, 30.6, 11.733, 7.359, 33132.32, 0.5, 
  93.32, 6.74, 15.4, 35.4, "", 2.99, 82.97, 0.919}, 
 {"ISR", "Asia", "Israel", "2020-11-15", 324088., 625., 667.286, 2744., 9., 
  8.714, 37442.836, 72.208, 77.093, 317.022, 1.04, 1.007, 1.01, 144., 16.637, 
  680., 78.562, 200., 23.107, 383., 44.249, 23802., 5.32749*^6, 615.501, 
  2.75, 32890., 3.8, 0.02, 49.3, "tests performed", "", "", "", "", "", "", 
  "", "", "", 65.74, 8.655541*^6, 402.606, 30.6, 11.733, 7.359, 33132.32, 
  0.5, 93.32, 6.74, 15.4, 35.4, "", 2.99, 82.97, 0.919}, 
 {"ISR", "Asia", "Israel", "2020-11-16", 324961., 873., 689.286, 2751., 7., 
  8.857, 37543.696, 100.86, 79.635, 317.831, 0.809, 1.023, 1.03, 137., 
  15.828, 664., 76.714, "", "", "", "", 49239., 5.376729*^6, 621.189, 5.689, 
  34892., 4.031, 0.02, 50.6, "tests performed", "", "", "", "", "", "", "", 
  "", "", 65.74, 8.655541*^6, 402.606, 30.6, 11.733, 7.359, 33132.32, 0.5, 
  93.32, 6.74, 15.4, 35.4, "", 2.99, 82.97, 0.919}, 
 {"ISR", "Asia", "Israel", "2020-11-17", 325790., 829., 711.286, 2763., 12., 
  9.143, 37639.473, 95.777, 82.177, 319.217, 1.386, 1.056, 1.04, 137., 
  15.828, 646., 74.634, "", "", "", "", 56769., 5.433498*^6, 627.748, 6.559, 
  37051., 4.281, 0.019, 52.1, "tests performed", "", "", "", "", "", "", "", 
  "", "", 65.74, 8.655541*^6, 402.606, 30.6, 11.733, 7.359, 33132.32, 0.5, 
  93.32, 6.74, 15.4, 35.4, "", 2.99, 82.97, 0.919}, 
 {"ISR", "Asia", "Israel", "2020-11-18", 326585., 795., 715.857, 2770., 7., 
  9.143, 37731.321, 91.849, 82.705, 320.026, 0.809, 1.056, 1.05, 139., 
  16.059, 637., 73.594, "", "", "", "", 46677., 5.480175*^6, 633.141, 5.393, 
  37936., 4.383, 0.019, 53., "tests performed", "", "", "", "", "", "", "", 
  "", "", 65.74, 8.655541*^6, 402.606, 30.6, 11.733, 7.359, 33132.32, 0.5, 
  93.32, 6.74, 15.4, 35.4, "", 2.99, 82.97, 0.919}, 
 {"ISR", "Asia", "Israel", "2020-11-19", 327355., 770., 706.429, 2778., 8., 
  8.571, 37820.282, 88.96, 81.616, 320.95, 0.924, 0.99, 1.06, 137., 15.828, 
  663., 76.598, "", "", "", "", 56265., 5.53644*^6, 639.641, 6.5, 40211., 
  4.646, 0.018, 56.9, "tests performed", "", "", "", "", "", "", "", "", "", 
  65.74, 8.655541*^6, 402.606, 30.6, 11.733, 7.359, 33132.32, 0.5, 93.32, 
  6.74, 15.4, 35.4, "", 2.99, 82.97, 0.919}, {"ISR", "Asia", "Israel", 
  "2020-11-20", 328129., 774., 708.286, 2784., 6., 8.714, 37909.704, 89.422, 
  81.83, 321.644, 0.693, 1.007, 1.08, 142., 16.406, 651., 75.212, "", "", "", 
  "", 44100., 5.58054*^6, 644.736, 5.095, 41398., 4.783, 0.017, 58.4, 
  "tests performed", "", "", "", "", "", "", "", "", "", 65.74, 8.655541*^6, 
  402.606, 30.6, 11.733, 7.359, 33132.32, 0.5, 93.32, 6.74, 15.4, 35.4, "", 
  2.99, 82.97, 0.919}, {"ISR", "Asia", "Israel", "2020-11-21", 328551., 422., 
  726.857, 2796., 12., 8.714, 37958.459, 48.755, 83.976, 323.03, 1.386, 
  1.007, 1.1, 135., 15.597, 648., 74.865, "", "", "", "", 15893., 
  5.596433*^6, 646.572, 1.836, 41821., 4.832, 0.017, 57.5, "tests performed", 
  "", "", "", "", "", "", "", "", "", 65.74, 8.655541*^6, 402.606, 30.6, 
  11.733, 7.359, 33132.32, 0.5, 93.32, 6.74, 15.4, 35.4, "", 2.99, 82.97, 
  0.919}, {"ISR", "Asia", "Israel", "2020-11-22", 329316., 765., 746.857, 
  2813., 17., 9.857, 38046.842, 88.383, 86.287, 324.994, 1.964, 1.139, 1.12, 
  130., 15.019, 660., 76.252, 216., 24.955, 413., 47.715, 35011., 
  5.631444*^6, 650.617, 4.045, 43422., 5.017, 0.017, 58.1, "tests performed", 
  "", "", "", "", "", "", "", "", "", 65.74, 8.655541*^6, 402.606, 30.6, 
  11.733, 7.359, 33132.32, 0.5, 93.32, 6.74, 15.4, 35.4, "", 2.99, 82.97, 
  0.919}, {"ISR", "Asia", "Israel", "2020-11-23", 330275., 959., 759.143, 
  2820., 7., 9.857, 38157.638, 110.796, 87.706, 325.803, 0.809, 1.139, 1.14, 
  123., 14.211, 638., 73.71, "", "", "", "", 53670., 5.685114*^6, 656.818, 
  6.201, 44055., 5.09, 0.017, 58., "tests performed", "", "", "", "", "", "", 
  "", "", "", 65.74, 8.655541*^6, 402.606, 30.6, 11.733, 7.359, 33132.32, 
  0.5, 93.32, 6.74, 15.4, 35.4, "", 2.99, 82.97, 0.919}, 
 {"ISR", "Asia", "Israel", "2020-11-24", 331132., 857., 763.143, 2826., 6., 
  9., 38256.65, 99.012, 88.168, 326.496, 0.693, 1.04, 1.16, 126., 14.557, 
  610., 70.475, "", "", "", "", 60000., 5.745114*^6, 663.75, 6.932, 44517., 
  5.143, 0.017, 58.3, "tests performed", "", "", "", "", "", "", "", "", "", 
  65.74, 8.655541*^6, 402.606, 30.6, 11.733, 7.359, 33132.32, 0.5, 93.32, 
  6.74, 15.4, 35.4, "", 2.99, 82.97, 0.919}, {"ISR", "Asia", "Israel", 
  "2020-11-25", 332211., 1079., 803.714, 2831., 5., 8.714, 38381.31, 124.66, 
  92.855, 327.074, 0.578, 1.007, 1.18, 121., 13.979, 621., 71.746, "", "", 
  "", "", 61037., 5.806151*^6, 670.802, 7.052, 46568., 5.38, 0.017, 57.9, 
  "tests performed", "", "", "", "", "", "", "", "", "", 65.74, 8.655541*^6, 
  402.606, 30.6, 11.733, 7.359, 33132.32, 0.5, 93.32, 6.74, 15.4, 35.4, "", 
  2.99, 82.97, 0.919}, {"ISR", "Asia", "Israel", "2020-11-26", 333296., 
  1085., 848.714, 2840., 9., 8.857, 38506.663, 125.353, 98.054, 328.114, 
  1.04, 1.023, 1.19, 114., 13.171, 630., 72.786, "", "", "", "", 54562., 
  5.860713*^6, 677.105, 6.304, 46325., 5.352, 0.018, 54.6, "tests performed", 
  "", "", "", "", "", "", "", "", "", 65.74, 8.655541*^6, 402.606, 30.6, 
  11.733, 7.359, 33132.32, 0.5, 93.32, 6.74, 15.4, 35.4, "", 2.99, 82.97, 
  0.919}, {"ISR", "Asia", "Israel", "2020-11-27", 334328., 1032., 885.571, 
  2846., 6., 8.857, 38625.893, 119.23, 102.313, 328.807, 0.693, 1.023, 1.21, 
  114., 13.171, 588., 67.933, "", "", "", "", 48852., 5.909565*^6, 682.749, 
  5.644, 47004., 5.431, 0.019, 53.1, "tests performed", "", "", "", "", "", 
  "", "", "", "", 65.74, 8.655541*^6, 402.606, 30.6, 11.733, 7.359, 33132.32, 
  0.5, 93.32, 6.74, 15.4, 35.4, "", 2.99, 82.97, 0.919}, 
 {"ISR", "Asia", "Israel", "2020-11-28", 334908., 580., 908.143, 2856., 10., 
  8.571, 38692.902, 67.009, 104.92, 329.962, 1.155, 0.99, 1.22, 107., 12.362, 
  588., 67.933, "", "", "", "", 17528., 5.927093*^6, 684.774, 2.025, 47237., 
  5.457, 0.019, 52., "tests performed", "", "", "", "", "", "", "", "", "", 
  65.74, 8.655541*^6, 402.606, 30.6, 11.733, 7.359, 33132.32, 0.5, 93.32, 
  6.74, 15.4, 35.4, "", 2.99, 82.97, 0.919}, {"ISR", "Asia", "Israel", 
  "2020-11-29", 335933., 1025., 945.286, 2864., 8., 7.286, 38811.323, 
  118.421, 109.212, 330.886, 0.924, 0.842, 1.24, 106., 12.246, 644., 74.403, 
  205., 23.684, 428., 49.448, 40461., 5.967554*^6, 689.449, 4.675, 48016., 
  5.547, 0.02, 50.8, "tests performed", "", "", "", "", "", "", "", "", "", 
  65.74, 8.655541*^6, 402.606, 30.6, 11.733, 7.359, 33132.32, 0.5, 93.32, 
  6.74, 15.4, 35.4, "", 2.99, 82.97, 0.919}, {"ISR", "Asia", "Israel", 
  "2020-11-30", 337191., 1258., 988., 2872., 8., 7.429, 38956.664, 145.34, 
  114.147, 331.811, 0.924, 0.858, 1.25, 104., 12.015, 651., 75.212, "", "", 
  "", "", 58849., 6.026403*^6, 696.248, 6.799, 48756., 5.633, 0.02, 49.3, 
  "tests performed", "", "", "", "", "", "", "", "", "", 65.74, 8.655541*^6, 
  402.606, 30.6, 11.733, 7.359, 33132.32, 0.5, 93.32, 6.74, 15.4, 35.4, "", 
  2.99, 82.97, 0.919}, {"ISR", "Asia", "Israel", "2020-12-01", 338389., 
  1198., 1036.714, 2882., 10., 8., 39095.072, 138.408, 119.775, 332.966, 
  1.155, 0.924, 1.26, 99., 11.438, 656., 75.79, "", "", "", "", 65295., 
  6.091698*^6, 703.792, 7.544, 49512., 5.72, 0.021, 47.8, "tests performed", 
  "", "", "", "", "", "", "", "", "", 65.74, 8.655541*^6, 402.606, 30.6, 
  11.733, 7.359, 33132.32, 0.5, 93.32, 6.74, 15.4, 35.4, "", 2.99, 82.97, 
  0.919}, {"ISR", "Asia", "Israel", "2020-12-02", 339968., 1579., 1108.143, 
  2886., 4., 7.857, 39277.499, 182.426, 128.027, 333.428, 0.462, 0.908, 1.27, 
  100., 11.553, 667., 77.06, "", "", "", "", 72832., 6.16453*^6, 712.206, 
  8.414, 51197., 5.915, 0.022, 46.2, "tests performed", "", "", "", "", "", 
  "", "", "", "", 65.74, 8.655541*^6, 402.606, 30.6, 11.733, 7.359, 33132.32, 
  0.5, 93.32, 6.74, 15.4, 35.4, "", 2.99, 82.97, 0.919}, 
 {"ISR", "Asia", "Israel", "2020-12-03", 341406., 1438., 1158.571, 2895., 9., 
  7.857, 39443.635, 166.136, 133.853, 334.468, 1.04, 0.908, 1.27, 106., 
  12.246, 683., 78.909, "", "", "", "", 65499., 6.230029*^6, 719.773, 7.567, 
  52759., 6.095, 0.022, 45.5, "tests performed", "", "", "", "", "", "", "", 
  "", "", 65.74, 8.655541*^6, 402.606, 30.6, 11.733, 7.359, 33132.32, 0.5, 
  93.32, 6.74, 15.4, 35.4, "", 2.99, 82.97, 0.919}, 
 {"ISR", "Asia", "Israel", "2020-12-04", 342101., 695., 1110.429, 2896., 1., 
  7.143, 39523.93, 80.295, 128.291, 334.583, 0.116, 0.825, 1.28, 113., 
  13.055, 702., 81.104, "", "", "", "", 61640., 6.291669*^6, 726.895, 7.121, 
  54586., 6.306, 0.02, 49.2, "tests performed", "", "", "", "", "", "", "", 
  "", "", 65.74, 8.655541*^6, 402.606, 30.6, 11.733, 7.359, 33132.32, 0.5, 
  93.32, 6.74, 15.4, 35.4, "", 2.99, 82.97, 0.919}, 
 {"ISR", "Asia", "Israel", "2020-12-05", 343826., 1725., 1274., 2909., 13., 
  7.571, 39723.225, 199.294, 147.189, 336.085, 1.502, 0.875, 1.3, 108., 
  12.478, 700., 80.873, "", "", "", "", 25875., 6.317544*^6, 729.884, 2.989, 
  55779., 6.444, 0.023, 43.8, "tests performed", "", "", "", "", "", "", "", 
  "", "", 65.74, 8.655541*^6, 402.606, 30.6, 11.733, 7.359, 33132.32, 0.5, 
  93.32, 6.74, 15.4, 35.4, "", 2.99, 82.97, 0.919}, 
 {"ISR", "Asia", "Israel", "2020-12-06", 344906., 1080., 1281.857, 2917., 8., 
  7.571, 39848., 124.776, 148.097, 337.01, 0.924, 0.875, 1.31, 115., 13.286, 
  734., 84.801, 313., 36.162, 627., 72.439, 42928., 6.360472*^6, 734.844, 
  4.96, 56131., 6.485, 0.023, 43.8, "tests performed", "", "", "", "", "", 
  "", "", "", "", 65.74, 8.655541*^6, 402.606, 30.6, 11.733, 7.359, 33132.32, 
  0.5, 93.32, 6.74, 15.4, 35.4, "", 2.99, 82.97, 0.919}, 
 {"ISR", "Asia", "Israel", "2020-12-07", 346797., 1891., 1372.286, 2924., 7., 
  7.429, 40066.473, 218.473, 158.544, 337.818, 0.809, 0.858, 1.31, 113., 
  13.055, 728., 84.108, "", "", "", "", 67667., 6.428139*^6, 742.662, 7.818, 
  57391., 6.631, 0.024, 41.8, "tests performed", "", "", "", "", "", "", "", 
  "", "", 65.74, 8.655541*^6, 402.606, 30.6, 11.733, 7.359, 33132.32, 0.5, 
  93.32, 6.74, 15.4, 35.4, "", 2.99, 82.97, 0.919}, 
 {"ISR", "Asia", "Israel", "2020-12-08", 348285., 1488., 1413.714, 2932., 8., 
  7.143, 40238.386, 171.913, 163.331, 338.743, 0.924, 0.825, 1.31, 115., 
  13.286, 734., 84.801, "", "", "", "", 70495., 6.498634*^6, 750.806, 8.144, 
  58134., 6.716, 0.024, 41.1, "tests performed", "", "", "", "", "", "", "", 
  "", "", 65.74, 8.655541*^6, 402.606, 30.6, 11.733, 7.359, 33132.32, 0.5, 
  93.32, 6.74, 15.4, 35.4, "", 2.99, 82.97, 0.919}, 
 {"ISR", "Asia", "Israel", "2020-12-09", 350271., 1986., 1471.857, 2934., 2., 
  6.857, 40467.834, 229.448, 170.048, 338.974, 0.231, 0.792, 1.31, 112., 
  12.94, 744., 85.956, "", "", "", "", 75470., 6.574104*^6, 759.525, 8.719, 
  58511., 6.76, 0.025, 39.8, "tests performed", "", "", "", "", "", "", "", 
  "", "", 65.74, 8.655541*^6, 402.606, 30.6, 11.733, 7.359, 33132.32, 0.5, 
  93.32, 6.74, 15.4, 35.4, "", 2.99, 82.97, 0.919}, 
 {"ISR", "Asia", "Israel", "2020-12-10", 352397., 2126., 1570.143, 2961., 
  27., 9.429, 40713.457, 245.623, 181.403, 342.093, 3.119, 1.089, 1.32, 110., 
  12.709, 762., 88.036, "", "", "", "", 77817., 6.651921*^6, 768.516, 8.99, 
  60270., 6.963, 0.026, 38.4, "tests performed", "", "", "", "", "", "", "", 
  "", "", 65.74, 8.655541*^6, 402.606, 30.6, 11.733, 7.359, 33132.32, 0.5, 
  93.32, 6.74, 15.4, 35.4, "", 2.99, 82.97, 0.919}, 
 {"ISR", "Asia", "Israel", "2020-12-11", 353269., 872., 1595.429, 2969., 8., 
  10.429, 40814.202, 100.745, 184.325, 343.017, 0.924, 1.205, 1.32, 113., 
  13.055, 770., 88.96, "", "", "", "", 77211., 6.729132*^6, 777.436, 8.92, 
  62495., 7.22, 0.026, 39.2, "tests performed", "", "", "", "", "", "", "", 
  "", "", 65.74, 8.655541*^6, 402.606, 30.6, 11.733, 7.359, 33132.32, 0.5, 
  93.32, 6.74, 15.4, 35.4, "", 2.99, 82.97, 0.919}, 
 {"ISR", "Asia", "Israel", "2020-12-12", 355786., 2517., 1708.571, 2983., 
  14., 10.571, 41104.999, 290.796, 197.396, 344.635, 1.617, 1.221, 1.35, 
  119., 13.748, 778., 89.885, "", "", "", "", 44860., 6.773992*^6, 782.619, 
  5.183, 65207., 7.534, 0.026, 38.2, "tests performed", "", "", "", "", "", 
  "", "", "", "", 65.74, 8.655541*^6, 402.606, 30.6, 11.733, 7.359, 33132.32, 
  0.5, 93.32, 6.74, 15.4, 35.4, "", 2.99, 82.97, 0.919}, 
 {"ISR", "Asia", "Israel", "2020-12-13", 357176., 1390., 1752.857, 2999., 
  16., 11.714, 41265.589, 160.591, 202.513, 346.483, 1.849, 1.353, 1.35, 
  116., 13.402, 864., 99.82, 328., 37.895, 717., 82.837, 51475., 6.825467*^6, 
  788.566, 5.947, 66428., 7.675, 0.026, 37.9, "tests performed", "", "", "", 
  "", "", "", "", "", "", 65.74, 8.655541*^6, 402.606, 30.6, 11.733, 7.359, 
  33132.32, 0.5, 93.32, 6.74, 15.4, 35.4, "", 2.99, 82.97, 0.919}, 
 {"ISR", "Asia", "Israel", "2020-12-14", 359506., 2330., 1815.571, 3004., 5., 
  11.429, 41534.781, 269.192, 209.758, 347.061, 0.578, 1.32, 1.36, 120., 
  13.864, 909., 105.019, "", "", "", "", 73698., 6.899165*^6, 797.081, 8.515, 
  67289., 7.774, 0.027, 37.1, "tests performed", "", "", "", "", "", "", "", 
  "", "", 65.74, 8.655541*^6, 402.606, 30.6, 11.733, 7.359, 33132.32, 0.5, 
  93.32, 6.74, 15.4, 35.4, "", 2.99, 82.97, 0.919}, 
 {"ISR", "Asia", "Israel", "2020-12-15", 360630., 1124., 1763.571, 3014., 
  10., 11.714, 41664.64, 129.859, 203.751, 348.216, 1.155, 1.353, 1.37, 118., 
  13.633, 925., 106.868, "", "", "", "", 83972., 6.983137*^6, 806.782, 9.702, 
  69215., 7.997, 0.025, 39.2, "tests performed", "", "", "", "", "", "", "", 
  "", "", 71.3, 8.655541*^6, 402.606, 30.6, 11.733, 7.359, 33132.32, 0.5, 
  93.32, 6.74, 15.4, 35.4, "", 2.99, 82.97, 0.919}, 
 {"ISR", "Asia", "Israel", "2020-12-16", 365042., 4412., 2110.143, 3034., 
  20., 14.286, 42174.371, 509.731, 243.791, 350.527, 2.311, 1.65, 1.41, 126., 
  14.557, 926., 106.983, "", "", "", "", 84131., 7.067268*^6, 816.502, 9.72, 
  70452., 8.14, 0.03, 33.4, "tests performed", "", "", "", "", "", "", "", 
  "", "", 71.3, 8.655541*^6, 402.606, 30.6, 11.733, 7.359, 33132.32, 0.5, 
  93.32, 6.74, 15.4, 35.4, "", 2.99, 82.97, 0.919}, 
 {"ISR", "Asia", "Israel", "2020-12-17", 367975., 2933., 2225.429, 3050., 
  16., 12.714, 42513.229, 338.858, 257.11, 352.375, 1.849, 1.469, 1.4, 129., 
  14.904, 960., 110.912, "", "", "", "", 80668., 7.147936*^6, 825.822, 9.32, 
  70859., 8.187, 0.031, 31.8, "tests performed", "", "", "", "", "", "", "", 
  "", "", 71.3, 8.655541*^6, 402.606, 30.6, 11.733, 7.359, 33132.32, 0.5, 
  93.32, 6.74, 15.4, 35.4, "", 2.99, 82.97, 0.919}, 
 {"ISR", "Asia", "Israel", "2020-12-18", 370152., 2177., 2411.857, 3057., 7., 
  12.571, 42764.745, 251.515, 278.649, 353.184, 0.809, 1.452, 1.39, 129., 
  14.904, 978., 112.991, "", "", "", "", 76772., 7.224708*^6, 834.692, 8.87, 
  70797., 8.179, 0.034, 29.4, "tests performed", "", "", "", "", "", "", "", 
  "", "", 71.3, 8.655541*^6, 402.606, 30.6, 11.733, 7.359, 33132.32, 0.5, 
  93.32, 6.74, 15.4, 35.4, "", 2.99, 82.97, 0.919}, 
 {"ISR", "Asia", "Israel", "2020-12-19", 372886., 2734., 2442.857, 3074., 
  17., 13., 43080.612, 315.867, 282.23, 355.148, 1.964, 1.502, 1.38, 144., 
  16.637, 996., 115.071, "", "", "", "", 62141., 7.286849*^6, 841.871, 7.179, 
  73265., 8.465, 0.033, 30., "tests performed", 60., 60., "", "", "", 0., 0., 
  "", "", 71.3, 8.655541*^6, 402.606, 30.6, 11.733, 7.359, 33132.32, 0.5, 
  93.32, 6.74, 15.4, 35.4, "", 2.99, 82.97, 0.919}, 
 {"ISR", "Asia", "Israel", "2020-12-20", 374760., 1874., 2512., 3099., 25., 
  14.286, 43297.12, 216.509, 290.219, 358.037, 2.888, 1.65, 1.38, 146., 
  16.868, 1089., 125.815, 461., 53.261, 951., 109.872, 73444., 7.360293*^6, 
  850.356, 8.485, 76404., 8.827, 0.033, 30.4, "tests performed", 7419., 
  7419., "", 7359., 7359., 0.09, 0.09, "", 850., 71.3, 8.655541*^6, 402.606, 
  30.6, 11.733, 7.359, 33132.32, 0.5, 93.32, 6.74, 15.4, 35.4, "", 2.99, 
  82.97, 0.919}, {"ISR", "Asia", "Israel", "2020-12-21", 378259., 3499., 
  2679., 3111., 12., 15.286, 43701.37, 404.25, 309.513, 359.423, 1.386, 
  1.766, 1.39, 151., 17.445, 1100., 127.086, "", "", "", "", 95599., 
  7.455892*^6, 861.401, 11.045, 79532., 9.189, 0.034, 29.7, 
  "tests performed", 32303., 32303., "", 24884., 16122., 0.37, 0.37, "", 
  1863., 71.3, 8.655541*^6, 402.606, 30.6, 11.733, 7.359, 33132.32, 0.5, 
  93.32, 6.74, 15.4, 35.4, "", 2.99, 82.97, 0.919}, 
 {"ISR", "Asia", "Israel", "2020-12-22", 382487., 4228., 3122.429, 3136., 
  25., 17.429, 44189.843, 488.473, 360.743, 362.311, 2.888, 2.014, 1.4, 148., 
  17.099, 1150., 132.863, "", "", "", "", 95331., 7.551223*^6, 872.415, 
  11.014, 81155., 9.376, 0.038, 26., "tests performed", 76915., 76915., "", 
  44612., 25618., 0.89, 0.89, "", 2960., 74.07, 8.655541*^6, 402.606, 30.6, 
  11.733, 7.359, 33132.32, 0.5, 93.32, 6.74, 15.4, 35.4, "", 2.99, 82.97, 
  0.919}, {"ISR", "Asia", "Israel", "2020-12-23", 385022., 2535., 2854.286, 
  3150., 14., 16.571, 44482.719, 292.876, 329.764, 363.929, 1.617, 1.915, 
  1.38, 147., 16.983, 1161., 134.134, "", "", "", "", 99562., 7.650785*^6, 
  883.918, 11.503, 83360., 9.631, 0.034, 29.2, "tests performed", 139748., 
  139748., "", 62833., 34922., 1.61, 1.61, "", 4035., 74.07, 8.655541*^6, 
  402.606, 30.6, 11.733, 7.359, 33132.32, 0.5, 93.32, 6.74, 15.4, 35.4, "", 
  2.99, 82.97, 0.919}, {"ISR", "Asia", "Israel", "2020-12-24", 389678., 
  4656., 3100.429, 3171., 21., 17.286, 45020.641, 537.921, 358.202, 366.355, 
  2.426, 1.997, 1.41, 153., 17.677, 1173., 135.52, "", "", "", "", 102717., 
  7.753502*^6, 895.785, 11.867, 86509., 9.995, 0.036, 27.9, 
  "tests performed", 213074., 213074., "", 73326., 42603., 2.46, 2.46, "", 
  4922., 74.07, 8.655541*^6, 402.606, 30.6, 11.733, 7.359, 33132.32, 0.5, 
  93.32, 6.74, 15.4, 35.4, "", 2.99, 82.97, 0.919}, 
 {"ISR", "Asia", "Israel", "2020-12-25", 394391., 4713., 3462.714, 3186., 
  15., 18.429, 45565.147, 544.507, 400.058, 368.088, 1.733, 2.129, 1.42, 
  174., 20.103, 1218., 140.719, "", "", "", "", 87038., 7.84054*^6, 905.841, 
  10.056, 87976., 10.164, 0.039, 25.4, "tests performed", 251523., 251523., 
  "", 38449., 41910., 2.91, 2.91, "", 4842., 74.07, 8.655541*^6, 402.606, 
  30.6, 11.733, 7.359, 33132.32, 0.5, 93.32, 6.74, 15.4, 35.4, "", 2.99, 
  82.97, 0.919}, {"ISR", "Asia", "Israel", "2020-12-26", 398664., 4273., 
  3682.571, 3210., 24., 19.429, 46058.819, 493.672, 425.458, 370.861, 2.773, 
  2.245, 1.4, 169., 19.525, 1263., 145.918, "", "", "", "", 64929., 
  7.905469*^6, 913.342, 7.501, 88374., 10.21, 0.042, 24., "tests performed", 
  284096., 284096., "", 32573., 40577., 3.28, 3.28, "", 4688., 74.07, 
  8.655541*^6, 402.606, 30.6, 11.733, 7.359, 33132.32, 0.5, 93.32, 6.74, 
  15.4, 35.4, "", 2.99, 82.97, 0.919}, {"ISR", "Asia", "Israel", 
  "2020-12-27", 401470., 2806., 3815.714, 3226., 16., 18.143, 46383.005, 
  324.185, 440.841, 372.709, 1.849, 2.096, 1.39, 185., 21.374, 1379., 159.32, 
  608., 70.244, 1172., 135.405, 72924., 7.978393*^6, 921.767, 8.425, 88300., 
  10.202, 0.043, 23.1, "tests performed", 388461., 388461., "", 104365., 
  54435., 4.49, 4.49, "", 6289., 82.41, 8.655541*^6, 402.606, 30.6, 11.733, 
  7.359, 33132.32, 0.5, 93.32, 6.74, 15.4, 35.4, "", 2.99, 82.97, 0.919}, 
 {"ISR", "Asia", "Israel", "2020-12-28", 407285., 5815., 4146.571, 3256., 
  30., 20.714, 47054.829, 671.824, 479.066, 376.175, 3.466, 2.393, 1.38, 
  185., 21.374, 1345., 155.392, "", "", "", "", 100039., 8.078432*^6, 
  933.325, 11.558, 88934., 10.275, 0.047, 21.4, "tests performed", 523259., 
  523259., "", 134798., 70137., 6.05, 6.05, "", 8103., 82.41, 8.655541*^6, 
  402.606, 30.6, 11.733, 7.359, 33132.32, 0.5, 93.32, 6.74, 15.4, 35.4, "", 
  2.99, 82.97, 0.919}, {"ISR", "Asia", "Israel", "2020-12-29", 412398., 
  5113., 4273., 3292., 36., 22.286, 47645.549, 590.72, 493.672, 380.334, 
  4.159, 2.575, 1.37, 202., 23.338, 1371., 158.396, "", "", "", "", 99628., 
  8.17806*^6, 944.835, 11.51, 89548., 10.346, 0.048, 21., "tests performed", 
  679197., 679197., "", 155938., 86040., 7.85, 7.85, "", 9940., 82.41, 
  8.655541*^6, 402.606, 30.6, 11.733, 7.359, 33132.32, 0.5, 93.32, 6.74, 
  15.4, 35.4, "", 2.99, 82.97, 0.919}, {"ISR", "Asia", "Israel", 
  "2020-12-30", 416584., 4186., 4508.857, 3307., 15., 22.429, 48129.17, 
  483.621, 520.921, 382.067, 1.733, 2.591, 1.36, 206., 23.8, 1395., 161.168, 
  "", "", "", "", 103391., 8.281451*^6, 956.78, 11.945, 90095., 10.409, 0.05, 
  20., "tests performed", 831911., 831911., "", 152714., 98880., 9.61, 9.61, 
  "", 11424., 82.41, 8.655541*^6, 402.606, 30.6, 11.733, 7.359, 33132.32, 
  0.5, 93.32, 6.74, 15.4, 35.4, "", 2.99, 82.97, 0.919}, 
 {"ISR", "Asia", "Israel", "2020-12-31", 423262., 6678., 4797.714, 3325., 
  18., 22., 48900.698, 771.529, 554.294, 384.147, 2.08, 2.542, 1.37, 219., 
  25.302, 1439., 166.252, "", "", "", "", 103597., 8.385048*^6, 968.749, 
  11.969, 90221., 10.423, 0.053, 18.8, "tests performed", 990078., 990078., 
  "", 158167., 111001., 11.44, 11.44, "", 12824., 82.41, 8.655541*^6, 
  402.606, 30.6, 11.733, 7.359, 33132.32, 0.5, 93.32, 6.74, 15.4, 35.4, "", 
  2.99, 82.97, 0.919}, {"ISR", "Asia", "Israel", "2021-01-01", 428510., 
  5248., 4874.143, 3356., 31., 24.286, 49507.015, 606.317, 563.124, 387.729, 
  3.582, 2.806, 1.37, 226., 26.11, 1476., 170.527, "", "", "", "", 101216., 
  8.486264*^6, 980.443, 11.694, 92246., 10.657, 0.053, 18.9, 
  "tests performed", 1.061311*^6, 1.061311*^6, "", 71233., 115684., 12.26, 
  12.26, "", 13365., 82.41, 8.655541*^6, 402.606, 30.6, 11.733, 7.359, 
  33132.32, 0.5, 93.32, 6.74, 15.4, 35.4, "", 2.99, 82.97, 0.919}, 
 {"ISR", "Asia", "Israel", "2021-01-02", 434799., 6289., 5162.143, 3392., 
  36., 26., 50233.602, 726.587, 596.397, 391.888, 4.159, 3.004, 1.37, 221., 
  25.533, 1512., 174.686, "", "", "", "", 77160., 8.563424*^6, 989.357, 
  8.915, 93994., 10.859, 0.055, 18.2, "tests performed", 1.132931*^6, 
  1.132931*^6, "", 71620., 121262., 13.09, 13.09, "", 14010., 82.41, 
  8.655541*^6, 402.606, 30.6, 11.733, 7.359, 33132.32, 0.5, 93.32, 6.74, 
  15.4, 35.4, "", 2.99, 82.97, 0.919}, {"ISR", "Asia", "Israel", 
  "2021-01-03", 441542., 6743., 5724.571, 3416., 24., 27.143, 51012.64, 
  779.039, 661.377, 394.66, 2.773, 3.136, 1.36, 257., 29.692, 1694., 195.713, 
  774., 89.422, 1443., 166.714, 79938., 8.643362*^6, 998.593, 9.235, 94996., 
  10.975, 0.06, 16.6, "tests performed", 1.282325*^6, 1.282325*^6, "", 
  149394., 127695., 14.82, 14.82, "", 14753., 82.41, 8.655541*^6, 402.606, 
  30.6, 11.733, 7.359, 33132.32, 0.5, 93.32, 6.74, 15.4, 35.4, "", 2.99, 
  82.97, 0.919}, {"ISR", "Asia", "Israel", "2021-01-04", 448173., 6631., 
  5841.143, 3445., 29., 27., 51778.739, 766.099, 674.844, 398.011, 3.35, 
  3.119, 1.33, 261., 30.154, 1725., 199.294, "", "", "", "", 111655., 
  8.755017*^6, 1011.493, 12.9, 96655., 11.167, 0.06, 16.5, "tests performed", 
  1.434158*^6, 1.434157*^6, 1., 151833., 130128., 16.57, 16.57, 0., 15034., 
  82.41, 8.655541*^6, 402.606, 30.6, 11.733, 7.359, 33132.32, 0.5, 93.32, 
  6.74, 15.4, 35.4, "", 2.99, 82.97, 0.919}, {"ISR", "Asia", "Israel", 
  "2021-01-05", 456139., 7966., 6248.714, 3496., 51., 29.143, 52699.075, 
  920.335, 721.932, 403.903, 5.892, 3.367, 1.31, 276., 31.887, 1791., 
  206.919, "", "", "", "", 116537., 8.871554*^6, 1024.957, 13.464, 99071., 
  11.446, 0.063, 15.9, "tests performed", 1.559004*^6, 1.559003*^6, 1., 
  124846., 125687., 18.01, 18.01, 0., 14521., 82.41, 8.655541*^6, 402.606, 
  30.6, 11.733, 7.359, 33132.32, 0.5, 93.32, 6.74, 15.4, 35.4, "", 2.99, 
  82.97, 0.919}, {"ISR", "Asia", "Israel", "2021-01-06", 463448., 7309., 
  6694.857, 3529., 33., 31.714, 53543.505, 844.43, 773.476, 407.716, 3.813, 
  3.664, 1.29, 278., 32.118, 1826., 210.963, "", "", "", "", 122920., 
  8.994474*^6, 1039.158, 14.201, 101860., 11.768, 0.066, 15.2, 
  "tests performed", 1.662074*^6, 1.662073*^6, 1., 103070., 118595., 19.2, 
  19.2, 0., 13702., 82.41, 8.655541*^6, 402.606, 30.6, 11.733, 7.359, 
  33132.32, 0.5, 93.32, 6.74, 15.4, 35.4, "", 2.99, 82.97, 0.919}, 
 {"ISR", "Asia", "Israel", "2021-01-07", 471048., 7600., 6826.571, 3552., 
  23., 32.429, 54421.555, 878.05, 788.694, 410.373, 2.657, 3.747, 1.27, 282., 
  32.58, 1859., 214.776, "", "", "", "", 117948., 9.112422*^6, 1052.785, 
  13.627, 103911., 12.005, 0.066, 15.2, "tests performed", 1.777891*^6, 
  1.777887*^6, 4., 115817., 112545., 20.54, 20.54, 0., 13003., 85.19, 
  8.655541*^6, 402.606, 30.6, 11.733, 7.359, 33132.32, 0.5, 93.32, 6.74, 
  15.4, 35.4, "", 2.99, 82.97, 0.919}, {"ISR", "Asia", "Israel", 
  "2021-01-08", 477357., 6309., 6978.143, 3596., 44., 34.286, 55150.452, 
  728.897, 806.205, 415.456, 5.083, 3.961, 1.26, 294., 33.967, 1883., 
  217.549, "", "", "", "", 116982., 9.229404*^6, 1066.3, 13.515, 106163., 
  12.265, 0.066, 15.2, "tests performed", 1.844187*^6, 1.84418*^6, 7., 
  66296., 111839., 21.31, 21.31, 0., 12921., 85.19, 8.655541*^6, 402.606, 
  30.6, 11.733, 7.359, 33132.32, 0.5, 93.32, 6.74, 15.4, 35.4, "", 2.99, 
  82.97, 0.919}, {"ISR", "Asia", "Israel", "2021-01-09", 485434., 8077., 
  7233.571, 3645., 49., 36.143, 56083.612, 933.159, 835.716, 421.118, 5.661, 
  4.176, 1.25, 293., 33.851, 1941., 224.249, "", "", "", "", 80260., 
  9.309664*^6, 1075.573, 9.273, 106606., 12.317, 0.068, 14.7, 
  "tests performed", 1.888663*^6, 1.888634*^6, 29., 44476., 107962., 21.82, 
  21.82, 0., 12473., 85.19, 8.655541*^6, 402.606, 30.6, 11.733, 7.359, 
  33132.32, 0.5, 93.32, 6.74, 15.4, 35.4, "", 2.99, 82.97, 0.919}, 
 {"ISR", "Asia", "Israel", "2021-01-10", 491319., 5885., 7111., 3671., 26., 
  36.429, 56763.523, 679.911, 821.555, 424.121, 3.004, 4.209, 1.23, 306., 
  35.353, 2133., 246.432, 1054., 121.772, 1877., 216.855, 96441., 
  9.406105*^6, 1086.715, 11.142, 108963., 12.589, 0.065, 15.3, 
  "tests performed", 1.932183*^6, 1.92618*^6, 6003., 43520., 92837., 22.32, 
  22.25, 0.07, 10726., 85.19, 8.655541*^6, 402.606, 30.6, 11.733, 7.359, 
  33132.32, 0.5, 93.32, 6.74, 15.4, 35.4, "", 2.99, 82.97, 0.919}, 
 {"ISR", "Asia", "Israel", "2021-01-11", 501073., 9754., 7557.143, 3704., 
  33., 37., 57890.431, 1126.908, 873.099, 427.934, 3.813, 4.275, 1.22, 319., 
  36.855, 2132., 246.316, "", "", "", "", 126327., 9.532432*^6, 1101.31, 
  14.595, 111059., 12.831, 0.068, 14.7, "tests performed", 1.972433*^6, 
  1.947195*^6, 25238., 40250., 76896., 22.79, 22.5, 0.29, 8884., 85.19, 
  8.655541*^6, 402.606, 30.6, 11.733, 7.359, 33132.32, 0.5, 93.32, 6.74, 
  15.4, 35.4, "", 2.99, 82.97, 0.919}, {"ISR", "Asia", "Israel", 
  "2021-01-12", 510063., 8990., 7703.429, 3771., 67., 39.286, 58929.072, 
  1038.641, 890., 435.675, 7.741, 4.539, 1.19, 315., 36.393, 2123., 245.276, 
  "", "", "", "", 120994., 9.653426*^6, 1115.289, 13.979, 111696., 12.905, 
  0.069, 14.5, "tests performed", 2.031974*^6, 1.971101*^6, 60873., 59541., 
  67567., 23.48, 22.77, 0.7, 7806., 85.19, 8.655541*^6, 402.606, 30.6, 
  11.733, 7.359, 33132.32, 0.5, 93.32, 6.74, 15.4, 35.4, "", 2.99, 82.97, 
  0.919}, {"ISR", "Asia", "Israel", "2021-01-13", 520060., 9997., 8087.429, 
  3817., 46., 41.143, 60084.055, 1154.983, 934.364, 440.989, 5.315, 4.753, 
  1.17, 321., 37.086, 2133., 246.432, "", "", "", "", 122324., 9.77575*^6, 
  1129.421, 14.132, 111611., 12.895, 0.072, 13.8, "tests performed", 
  2.140698*^6, 2.023011*^6, 117687., 108724., 68375., 24.73, 23.37, 1.36, 
  7900., 85.19, 8.655541*^6, 402.606, 30.6, 11.733, 7.359, 33132.32, 0.5, 
  93.32, 6.74, 15.4, 35.4, "", 2.99, 82.97, 0.919}, 
 {"ISR", "Asia", "Israel", "2021-01-14", 529814., 9754., 8395.143, 3870., 
  53., 45.429, 61210.963, 1126.908, 969.915, 447.112, 6.123, 5.248, 1.14, 
  331., 38.241, 2165., 250.129, "", "", "", "", 124893., 9.900643*^6, 
  1143.85, 14.429, 112603., 13.009, 0.075, 13.4, "tests performed", 
  2.265747*^6, 2.079312*^6, 186435., 125049., 69694., 26.18, 24.02, 2.15, 
  8052., 85.19, 8.655541*^6, 402.606, 30.6, 11.733, 7.359, 33132.32, 0.5, 
  93.32, 6.74, 15.4, 35.4, "", 2.99, 82.97, 0.919}, 
 {"ISR", "Asia", "Israel", "2021-01-15", 535049., 5235., 8241.714, 3910., 
  40., 44.857, 61815.778, 604.815, 952.189, 451.734, 4.621, 5.182, 1.11, 
  326., 37.664, 2185., 252.439, "", "", "", "", 102024., 1.0002667*^7, 
  1155.637, 11.787, 110466., 12.762, 0.075, 13.4, "tests performed", 
  2.33224*^6, 2.109924*^6, 222316., 66493., 69722., 26.95, 24.38, 2.57, 
  8055., 85.19, 8.655541*^6, 402.606, 30.6, 11.733, 7.359, 33132.32, 0.5, 
  93.32, 6.74, 15.4, 35.4, "", 2.99, 82.97, 0.919}, 
 {"ISR", "Asia", "Israel", "2021-01-16", 543499., 8450., 8295., 3959., 49., 
  44.857, 62792.031, 976.253, 958.346, 457.395, 5.661, 5.182, 1.09, 318., 
  36.739, 2190., 253.017, "", "", "", "", 71754., 1.0074421*^7, 1163.927, 
  8.29, 109251., 12.622, 0.076, 13.2, "tests performed", 2.387581*^6, 
  2.139288*^6, 248293., 55341., 71274., 27.58, 24.72, 2.87, 8234., 85.19, 
  8.655541*^6, 402.606, 30.6, 11.733, 7.359, 33132.32, 0.5, 93.32, 6.74, 
  15.4, 35.4, "", 2.99, 82.97, 0.919}, {"ISR", "Asia", "Israel", 
  "2021-01-17", 551689., 8190., 8624.286, 4005., 46., 47.714, 63738.246, 
  946.215, 996.389, 462.709, 5.315, 5.513, 1.07, 342., 39.512, 2383., 
  275.315, 1183., 136.675, 1984., 229.217, 64475., 1.0138896*^7, 1171.376, 
  7.449, 104684., 12.094, 0.082, 12.1, "tests performed", 2.540277*^6, 
  2.207534*^6, 332743., 152696., 86871., 29.35, 25.5, 3.84, 10036., 85.19, 
  8.655541*^6, 402.606, 30.6, 11.733, 7.359, 33132.32, 0.5, 93.32, 6.74, 
  15.4, 35.4, "", 2.99, 82.97, 0.919}, {"ISR", "Asia", "Israel", 
  "2021-01-18", 558249., 6560., 8168., 4044., 39., 48.571, 64496.142, 
  757.896, 943.673, 467.215, 4.506, 5.612, 1.03, 346., 39.974, 2282., 
  263.646, "", "", "", "", 102019., 1.0240915*^7, 1183.163, 11.787, 101212., 
  11.693, 0.081, 12.4, "tests performed", 2.729997*^6, 2.277055*^6, 452942., 
  189720., 108223., 31.54, 26.31, 5.23, 12503., 85.19, 8.655541*^6, 402.606, 
  30.6, 11.733, 7.359, 33132.32, 0.5, 93.32, 6.74, 15.4, 35.4, "", 2.99, 
  82.97, 0.919}, {"ISR", "Asia", "Israel", "2021-01-19", 565629., 7380., 
  7938., 4080., 36., 44.143, 65348.775, 852.633, 917.1, 471.374, 4.159, 5.1, 
  1.01, 362., 41.823, 2240., 258.794, "", "", "", "", 96080., 1.0336995*^7, 
  1194.263, 11.1, 97653., 11.282, 0.081, 12.3, "tests performed", 
  2.940085*^6, 2.349629*^6, 590456., 210088., 129730., 33.97, 27.15, 6.82, 
  14988., 85.19, 8.655541*^6, 402.606, 30.6, 11.733, 7.359, 33132.32, 0.5, 
  93.32, 6.74, 15.4, 35.4, "", 2.99, 82.97, 0.919}, 
 {"ISR", "Asia", "Israel", "2021-01-20", 575842., 10213., 7968.857, 4181., 
  101., 52., 66528.713, 1179.938, 920.665, 483.043, 11.669, 6.008, 0.99, 
  371., 42.863, 2194., 253.479, "", "", "", "", 93421., 1.0430416*^7, 
  1205.057, 10.793, 93524., 10.805, 0.085, 11.7, "tests performed", 
  3.159996*^6, 2.426157*^6, 733839., 219911., 145614., 36.51, 28.03, 8.48, 
  16823., 85.19, 8.655541*^6, 402.606, 30.6, 11.733, 7.359, 33132.32, 0.5, 
  93.32, 6.74, 15.4, 35.4, "", 2.99, 82.97, 0.919}, 
 {"ISR", "Asia", "Israel", "2021-01-21", 582869., 7027., 7579.286, 4245., 
  64., 53.571, 67340.563, 811.85, 875.657, 490.437, 7.394, 6.189, 0.97, 388., 
  44.827, 2170., 250.706, "", "", "", "", 82624., 1.051304*^7, 1214.602, 
  9.546, 87485., 10.107, 0.087, 11.5, "tests performed", 3.393512*^6, 
  2.495732*^6, 897780., 233516., 161109., 39.21, 28.83, 10.37, 18613., 85.19, 
  8.655541*^6, 402.606, 30.6, 11.733, 7.359, 33132.32, 0.5, 93.32, 6.74, 
  15.4, 35.4, "", 2.99, 82.97, 0.919}, {"ISR", "Asia", "Israel", 
  "2021-01-22", 589028., 6159., 7711.286, 4266., 21., 50.857, 68052.13, 
  711.567, 890.907, 492.863, 2.426, 5.876, 0.96, 400., 46.213, 2097., 
  242.273, "", "", "", "", 86036., 1.0599076*^7, 1224.542, 9.94, 85201., 
  9.844, 0.091, 11., "tests performed", 3.502144*^6, 2.533447*^6, 968697., 
  108632., 167129., 40.46, 29.27, 11.19, 19309., 85.19, 8.655541*^6, 402.606, 
  30.6, 11.733, 7.359, 33132.32, 0.5, 93.32, 6.74, 15.4, 35.4, "", 2.99, 
  82.97, 0.919}, {"ISR", "Asia", "Israel", "2021-01-23", 593961., 4933., 
  7208.857, 4341., 75., 54.571, 68622.054, 569.924, 832.86, 501.528, 8.665, 
  6.305, 0.94, 409., 47.253, 2096., 242.157, "", "", "", "", 31000., 
  1.0630076*^7, 1228.124, 3.582, 79379., 9.171, 0.091, 11., 
  "tests performed", 3.595461*^6, 2.573293*^6, 1.022168*^6, 93317., 172554., 
  41.54, 29.73, 11.81, 19936., 85.19, 8.655541*^6, 402.606, 30.6, 11.733, 
  7.359, 33132.32, 0.5, 93.32, 6.74, 15.4, 35.4, "", 2.99, 82.97, 0.919}, 
 {"ISR", "Asia", "Israel", "2021-01-24", 597403., 3442., 6530.571, 4419., 
  78., 59.143, 69019.718, 397.664, 754.496, 510.54, 9.012, 6.833, 0.94, 398., 
  45.982, 2208., 255.097, 1095., 126.509, 1831., 211.541, 54458., 
  1.0684534*^7, 1234.416, 6.292, 77948., 9.006, 0.084, 11.9, 
  "tests performed", 3.804715*^6, 2.642222*^6, 1.162493*^6, 209254., 180634., 
  43.96, 30.53, 13.43, 20869., 85.19, 8.655541*^6, 402.606, 30.6, 11.733, 
  7.359, 33132.32, 0.5, 93.32, 6.74, 15.4, 35.4, "", 2.99, 82.97, 0.919}, 
 {"ISR", "Asia", "Israel", "2021-01-25", 601069., 3666., 6117.143, 4498., 
  79., 64.857, 69443.262, 423.544, 706.731, 519.667, 9.127, 7.493, 0.94, 
  393., 45.404, 2127., 245.739, "", "", "", "", 91653., 1.0776187*^7, 
  1245.004, 10.589, 76467., 8.834, 0.08, 12.5, "tests performed", 
  4.024603*^6, 2.722952*^6, 1.301651*^6, 219888., 184944., 46.5, 31.46, 
  15.04, 21367., 85.19, 8.655541*^6, 402.606, 30.6, 11.733, 7.359, 33132.32, 
  0.5, 93.32, 6.74, 15.4, 35.4, "", 2.99, 82.97, 0.919}, 
 {"ISR", "Asia", "Israel", "2021-01-26", 609656., 8587., 6289.571, 4513., 
  15., 61.857, 70435.343, 992.081, 726.653, 521.4, 1.733, 7.147, 0.98, 404., 
  46.675, 2077., 239.962, "", "", "", "", 83590., 1.0859777*^7, 1254.662, 
  9.657, 74683., 8.628, 0.084, 11.9, "tests performed", 4.229133*^6, 
  2.801427*^6, 1.427706*^6, 204530., 184150., 48.86, 32.37, 16.49, 21275., 
  85.19, 8.655541*^6, 402.606, 30.6, 11.733, 7.359, 33132.32, 0.5, 93.32, 
  6.74, 15.4, 35.4, "", 2.99, 82.97, 0.919}, {"ISR", "Asia", "Israel", 
  "2021-01-27", 621590., 11934., 6535.429, 4605., 92., 60.571, 71814.113, 
  1378.77, 755.057, 532.029, 10.629, 6.998, 1., 397., 45.867, 2027., 234.185, 
  "", "", "", "", 86102., 1.0945879*^7, 1264.609, 9.948, 73638., 8.508, 
  0.089, 11.3, "tests performed", 4.431526*^6, 2.879109*^6, 1.552417*^6, 
  202393., 181647., 51.2, 33.26, 17.94, 20986., 85.19, 8.655541*^6, 402.606, 
  30.6, 11.733, 7.359, 33132.32, 0.5, 93.32, 6.74, 15.4, 35.4, "", 2.99, 
  82.97, 0.919}, {"ISR", "Asia", "Israel", "2021-01-28", 628895., 7305., 
  6575.143, 4669., 64., 60.571, 72658.081, 843.968, 759.646, 539.423, 7.394, 
  6.998, 0.99, 403., 46.56, 2022., 233.608, "", "", "", "", 78521., 
  1.10244*^7, 1273.681, 9.072, 73051., 8.44, 0.09, 11.1, "tests performed", 
  4.641211*^6, 2.958517*^6, 1.682694*^6, 209685., 178243., 53.62, 34.18, 
  19.44, 20593., 85.19, 8.655541*^6, 402.606, 30.6, 11.733, 7.359, 33132.32, 
  0.5, 93.32, 6.74, 15.4, 35.4, "", 2.99, 82.97, 0.919}, 
 {"ISR", "Asia", "Israel", "2021-01-29", 633991., 5096., 6423.286, 4700., 
  31., 62., 73246.837, 588.756, 742.101, 543.005, 3.582, 7.163, 0.98, 420., 
  48.524, 1990., 229.911, "", "", "", "", 74377., 1.1098777*^7, 1282.274, 
  8.593, 71386., 8.247, 0.09, 11.1, "tests performed", 4.742337*^6, 
  2.995038*^6, 1.747299*^6, 101126., 177170., 54.79, 34.6, 20.19, 20469., 
  85.19, 8.655541*^6, 402.606, 30.6, 11.733, 7.359, 33132.32, 0.5, 93.32, 
  6.74, 15.4, 35.4, "", 2.99, 82.97, 0.919}, {"ISR", "Asia", "Israel", 
  "2021-01-30", 638789., 4798., 6404., 4738., 38., 56.714, 73801.164, 
  554.327, 739.873, 547.395, 4.39, 6.552, 0.97, 389., 44.942, 1956., 225.982, 
  "", "", "", "", 26885., 1.1125662*^7, 1285.38, 3.106, 70798., 8.18, 0.09, 
  11.1, "tests performed", 4.819284*^6, 3.029323*^6, 1.789961*^6, 76947., 
  174832., 55.68, 35., 20.68, 20199., 85.19, 8.655541*^6, 402.606, 30.6, 
  11.733, 7.359, 33132.32, 0.5, 93.32, 6.74, 15.4, 35.4, "", 2.99, 82.97, 
  0.919}, {"ISR", "Asia", "Israel", "2021-01-31", 643435., 4646., 6576., 
  4796., 58., 53.857, 74337.93, 536.766, 759.745, 554.096, 6.701, 6.222, 
  0.97, 398., 45.982, 2097., 242.273, 1005., 116.111, 1618., 186.932, 55061., 
  1.1180723*^7, 1291.742, 6.361, 70884., 8.189, 0.093, 10.8, 
  "tests performed", 4.951793*^6, 3.102494*^6, 1.849299*^6, 132509., 163868., 
  57.21, 35.84, 21.37, 18932., 87.04, 8.655541*^6, 402.606, 30.6, 11.733, 
  7.359, 33132.32, 0.5, 93.32, 6.74, 15.4, 35.4, "", 2.99, 82.97, 0.919}, 
 {"ISR", "Asia", "Israel", "2021-02-01", 652246., 8811., 7311., 4816., 20., 
  45.429, 75355.891, 1017.961, 844.661, 556.407, 2.311, 5.248, 0.98, 404., 
  46.675, 2065., 238.575, "", "", "", "", 93114., 1.1273837*^7, 1302.499, 
  10.758, 71093., 8.214, 0.103, 9.7, "tests performed", 5.069267*^6, 
  3.184764*^6, 1.884503*^6, 117474., 149238., 58.57, 36.79, 21.77, 17242., 
  87.04, 8.655541*^6, 402.606, 30.6, 11.733, 7.359, 33132.32, 0.5, 93.32, 
  6.74, 15.4, 35.4, "", 2.99, 82.97, 0.919}, {"ISR", "Asia", "Israel", 
  "2021-02-02", 659978., 7732., 7188.857, 4887., 71., 53.429, 76249.191, 
  893.301, 830.55, 564.609, 8.203, 6.173, 0.97, 413., 47.715, 2050., 236.843, 
  "", "", "", "", 88878., 1.1362715*^7, 1312.768, 10.268, 71848., 8.301, 0.1, 
  10., "tests performed", 5.170069*^6, 3.254623*^6, 1.915446*^6, 100802., 
  134419., 59.73, 37.6, 22.13, 15530., 87.04, 8.655541*^6, 402.606, 30.6, 
  11.733, 7.359, 33132.32, 0.5, 93.32, 6.74, 15.4, 35.4, "", 2.99, 82.97, 
  0.919}, {"ISR", "Asia", "Israel", "2021-02-03", 668874., 8896., 6754.857, 
  4948., 61., 49., 77276.972, 1027.781, 780.408, 571.657, 7.048, 5.661, 0.96, 
  398., 45.982, 2013., 232.568, "", "", "", "", 86391., 1.1449106*^7, 
  1322.749, 9.981, 71890., 8.306, 0.094, 10.6, "tests performed", 
  5.281392*^6, 3.314687*^6, 1.966705*^6, 111323., 121409., 61.02, 38.3, 
  22.72, 14027., 87.04, 8.655541*^6, 402.606, 30.6, 11.733, 7.359, 33132.32, 
  0.5, 93.32, 6.74, 15.4, 35.4, "", 2.99, 82.97, 0.919}, 
 {"ISR", "Asia", "Israel", "2021-02-04", 675618., 6744., 6674.714, 5001., 
  53., 47.429, 78056.126, 779.154, 771.149, 577.78, 6.123, 5.48, 0.94, 391., 
  45.173, 1961., 226.56, "", "", "", "", 84657., 1.1533763*^7, 1332.529, 
  9.781, 72766., 8.407, 0.092, 10.9, "tests performed", 5.411687*^6, 
  3.387067*^6, 2.02462*^6, 130295., 110068., 62.52, 39.13, 23.39, 12716., 
  87.04, 8.655541*^6, 402.606, 30.6, 11.733, 7.359, 33132.32, 0.5, 93.32, 
  6.74, 15.4, 35.4, "", 2.99, 82.97, 0.919}, {"ISR", "Asia", "Israel", 
  "2021-02-05", 680856., 5238., 6695., 5020., 19., 45.714, 78661.288, 
  605.161, 773.493, 579.975, 2.195, 5.282, 0.93, 394., 45.52, 1873., 216.393, 
  "", "", "", "", 84147., 1.161791*^7, 1342.251, 9.722, 74162., 8.568, 0.09, 
  11.1, "tests performed", 5.474111*^6, 3.420839*^6, 2.053272*^6, 62424., 
  104539., 63.24, 39.52, 23.72, 12078., 87.04, 8.655541*^6, 402.606, 30.6, 
  11.733, 7.359, 33132.32, 0.5, 93.32, 6.74, 15.4, 35.4, "", 2.99, 82.97, 
  0.919}, {"ISR", "Asia", "Israel", "2021-02-06", 685583., 4727., 6684.857, 
  5071., 51., 47.571, 79207.412, 546.124, 772.321, 585.867, 5.892, 5.496, 
  0.91, 405., 46.791, 1862., 215.122, "", "", "", "", 29034., 1.1646944*^7, 
  1345.606, 3.354, 74469., 8.604, 0.09, 11.1, "tests performed", 5.51778*^6, 
  3.442372*^6, 2.075408*^6, 43669., 99785., 63.75, 39.77, 23.98, 11528., 
  87.04, 8.655541*^6, 402.606, 30.6, 11.733, 7.359, 33132.32, 0.5, 93.32, 
  6.74, 15.4, 35.4, "", 2.99, 82.97, 0.919}, {"ISR", "Asia", "Israel", 
  "2021-02-07", 692101., 6518., 6952.286, 5121., 50., 46.429, 79960.455, 
  753.044, 803.218, 591.644, 5.777, 5.364, 0.9, 408., 47.137, 2004., 231.528, 
  1030., 118.999, 1649., 190.514, 54011., 1.1700955*^7, 1351.846, 6.24, 
  74319., 8.586, 0.094, 10.7, "tests performed", 5.640255*^6, 3.496315*^6, 
  2.14394*^6, 122475., 98352., 65.16, 40.39, 24.77, 11363., 64.81, 
  8.655541*^6, 402.606, 30.6, 11.733, 7.359, 33132.32, 0.5, 93.32, 6.74, 
  15.4, 35.4, "", 2.99, 82.97, 0.919}, {"ISR", "Asia", "Israel", 
  "2021-02-08", 696528., 4427., 6326., 5171., 50., 50.714, 80471.92, 511.464, 
  730.861, 597.421, 5.777, 5.859, 0.87, 405., 46.791, 1960., 226.445, "", "", 
  "", "", 91353., 1.1792308*^7, 1362.4, 10.554, 74067., 8.557, 0.085, 11.7, 
  "tests performed", 5.763928*^6, 3.554793*^6, 2.209135*^6, 123673., 99237., 
  66.59, 41.07, 25.52, 11465., 64.81, 8.655541*^6, 402.606, 30.6, 11.733, 
  7.359, 33132.32, 0.5, 93.32, 6.74, 15.4, 35.4, "", 2.99, 82.97, 0.919}, 
 {"ISR", "Asia", "Israel", "2021-02-09", 703719., 7191., 6248.714, 5216., 
  45., 47., 81302.717, 830.797, 721.932, 602.62, 5.199, 5.43, 0.86, 387., 
  44.711, 1855., 214.314, "", "", "", "", 81706., 1.1874014*^7, 1371.84, 
  9.44, 73043., 8.439, 0.086, 11.7, "tests performed", 5.897311*^6, 
  3.62091*^6, 2.276401*^6, 133383., 103892., 68.13, 41.83, 26.3, 12003., 
  64.81, 8.655541*^6, 402.606, 30.6, 11.733, 7.359, 33132.32, 0.5, 93.32, 
  6.74, 15.4, 35.4, "", 2.99, 82.97, 0.919}, {"ISR", "Asia", "Israel", 
  "2021-02-10", 709729., 6010., 5836.429, 5257., 41., 44.143, 81997.07, 
  694.353, 674.3, 607.357, 4.737, 5.1, 0.84, 387., 44.711, 1824., 210.732, 
  "", "", "", "", 77548., 1.1951562*^7, 1380.799, 8.959, 71779., 8.293, 
  0.081, 12.3, "tests performed", 6.039575*^6, 3.691237*^6, 2.348338*^6, 
  142264., 108312., 69.78, 42.65, 27.13, 12514., 64.81, 8.655541*^6, 402.606, 
  30.6, 11.733, 7.359, 33132.32, 0.5, 93.32, 6.74, 15.4, 35.4, "", 2.99, 
  82.97, 0.919}, {"ISR", "Asia", "Israel", "2021-02-11", 714812., 5083., 
  5599.143, 5283., 26., 40.286, 82584.324, 587.254, 646.885, 610.36, 3.004, 
  4.654, 0.82, 371., 42.863, 1767., 204.147, "", "", "", "", 76493., 
  1.2028055*^7, 1389.636, 8.837, 70613., 8.158, 0.079, 12.6, 
  "tests performed", 6.191972*^6, 3.772116*^6, 2.419856*^6, 152397., 111469., 
  71.54, 43.58, 27.96, 12878., 62.96, 8.655541*^6, 402.606, 30.6, 11.733, 
  7.359, 33132.32, 0.5, 93.32, 6.74, 15.4, 35.4, "", 2.99, 82.97, 0.919}, 
 {"ISR", "Asia", "Israel", "2021-02-12", 718746., 3934., 5412.857, 5304., 
  21., 40.571, 83038.83, 454.507, 625.363, 612.787, 2.426, 4.687, 0.81, 362., 
  41.823, 1687., 194.904, "", "", "", "", 67596., 1.2095651*^7, 1397.446, 
  7.81, 68249., 7.885, 0.079, 12.6, "tests performed", 6.268312*^6, 
  3.811051*^6, 2.457261*^6, 76340., 113457., 72.42, 44.03, 28.39, 13108., 
  62.96, 8.655541*^6, 402.606, 30.6, 11.733, 7.359, 33132.32, 0.5, 93.32, 
  6.74, 15.4, 35.4, "", 2.99, 82.97, 0.919}, {"ISR", "Asia", "Israel", 
  "2021-02-13", 721846., 3100., 5180.429, 5351., 47., 40., 83396.982, 
  358.152, 598.51, 618.217, 5.43, 4.621, 0.81, 374., 43.209, 1675., 193.518, 
  "", "", "", "", 24927., 1.2120578*^7, 1400.326, 2.88, 67662., 7.817, 0.077, 
  13.1, "tests performed", 6.326042*^6, 3.838438*^6, 2.487604*^6, 57730., 
  115466., 73.09, 44.35, 28.74, 13340., 62.96, 8.655541*^6, 402.606, 30.6, 
  11.733, 7.359, 33132.32, 0.5, 93.32, 6.74, 15.4, 35.4, "", 2.99, 82.97, 
  0.919}, {"ISR", "Asia", "Israel", "2021-02-14", 724380., 2534., 4611.286, 
  5388., 37., 38.143, 83689.743, 292.76, 532.755, 622.491, 4.275, 4.407, 0.8, 
  362., 41.823, 1786., 206.342, 852., 98.434, 1387., 160.244, 47472., 
  1.216805*^7, 1405.81, 5.485, 66728., 7.709, 0.069, 14.5, "tests performed", 
  6.469626*^6, 3.913169*^6, 2.556457*^6, 143584., 118482., 74.75, 45.21, 
  29.54, 13689., 62.96, 8.655541*^6, 402.606, 30.6, 11.733, 7.359, 33132.32, 
  0.5, 93.32, 6.74, 15.4, 35.4, "", 2.99, 82.97, 0.919}, 
 {"ISR", "Asia", "Israel", "2021-02-15", 730293., 5913., 4823.571, 5414., 
  26., 34.714, 84372.889, 683.146, 557.281, 625.495, 3.004, 4.011, 0.8, 374., 
  43.209, 1747., 201.836, "", "", "", "", 70971., 1.2239021*^7, 1414.01, 
  8.199, 63816., 7.373, 0.076, 13.2, "tests performed", 6.626424*^6, 
  3.994487*^6, 2.631937*^6, 156798., 123214., 76.56, 46.15, 30.41, 14235., 
  62.96, 8.655541*^6, 402.606, 30.6, 11.733, 7.359, 33132.32, 0.5, 93.32, 
  6.74, 15.4, 35.4, "", 2.99, 82.97, 0.919}, {"ISR", "Asia", "Israel", 
  "2021-02-16", 734575., 4282., 4408., 5441., 27., 32.143, 84867.601, 
  494.712, 509.269, 628.615, 3.119, 3.714, 0.79, 350., 40.437, 1671., 
  193.056, "", "", "", "", 74148., 1.2313169*^7, 1422.576, 8.567, 62736., 
  7.248, 0.07, 14.2, "tests performed", 6.787764*^6, 4.077802*^6, 
  2.709962*^6, 161340., 127208., 78.42, 47.11, 31.31, 14697., 62.96, 
  8.655541*^6, 402.606, 30.6, 11.733, 7.359, 33132.32, 0.5, 93.32, 6.74, 
  15.4, 35.4, "", 2.99, 82.97, 0.919}, {"ISR", "Asia", "Israel", 
  "2021-02-17", 738629., 4054., 4128.571, 5473., 32., 30.857, 85335.971, 
  468.37, 476.986, 632.312, 3.697, 3.565, 0.79, 358., 41.361, 1651., 190.745, 
  "", "", "", "", 64502., 1.2377671*^7, 1430.029, 7.452, 60873., 7.033, 
  0.068, 14.7, "tests performed", 6.924885*^6, 4.139603*^6, 2.785282*^6, 
  137121., 126473., 80.01, 47.83, 32.18, 14612., 62.96, 8.655541*^6, 402.606, 
  30.6, 11.733, 7.359, 33132.32, 0.5, 93.32, 6.74, 15.4, 35.4, "", 2.99, 
  82.97, 0.919}, {"ISR", "Asia", "Israel", "2021-02-18", 741934., 3305., 
  3874.571, 5509., 36., 32.286, 85717.808, 381.836, 447.641, 636.471, 4.159, 
  3.73, 0.79, 336., 38.819, 1595., 184.275, "", "", "", "", 52620., 
  1.2430291*^7, 1436.108, 6.079, 57462., 6.639, 0.067, 14.8, 
  "tests performed", 7.073346*^6, 4.20858*^6, 2.864766*^6, 148461., 125911., 
  81.72, 48.62, 33.1, 14547., 62.96, 8.655541*^6, 402.606, 30.6, 11.733, 
  7.359, 33132.32, 0.5, 93.32, 6.74, 15.4, 35.4, "", 2.99, 82.97, 0.919}, 
 {"ISR", "Asia", "Israel", "2021-02-19", 744513., 2579., 3681., 5526., 17., 
  31.714, 86015.767, 297.959, 425.277, 638.435, 1.964, 3.664, 0.81, 346., 
  39.974, 1489., 172.029, "", "", "", "", 62785., 1.2493076*^7, 1443.362, 
  7.254, 56775., 6.559, 0.065, 15.4, "tests performed", 7.150892*^6, 
  4.248139*^6, 2.902753*^6, 77546., 126083., 82.62, 49.08, 33.54, 14567., 
  62.96, 8.655541*^6, 402.606, 30.6, 11.733, 7.359, 33132.32, 0.5, 93.32, 
  6.74, 15.4, 35.4, "", 2.99, 82.97, 0.919}, {"ISR", "Asia", "Israel", 
  "2021-02-20", 744513., 0., 3238.143, 5526., 0., 25., 86015.767, 0., 
  374.112, 638.435, 0., 2.888, 0.83, 328., 37.895, 1485., 171.566, "", "", 
  "", "", 19606., 1.2512682*^7, 1445.627, 2.265, 56015., 6.472, 0.058, 17.3, 
  "tests performed", 7.211117*^6, 4.279723*^6, 2.931394*^6, 60225., 126439., 
  83.31, 49.44, 33.87, 14608., 62.96, 8.655541*^6, 402.606, 30.6, 11.733, 
  7.359, 33132.32, 0.5, 93.32, 6.74, 15.4, 35.4, "", 2.99, 82.97, 0.919}, 
 {"ISR", "Asia", "Israel", "2021-02-21", 750043., 5530., 3666.143, 5577., 
  51., 27., 86654.664, 638.897, 423.56, 644.327, 5.892, 3.119, 0.88, 323., 
  37.317, 1588., 183.466, 630., 72.786, 1158., 133.787, 50262., 1.2562944*^7, 
  1451.434, 5.807, 56413., 6.518, 0.065, 15.4, "tests performed", 7.36876*^6, 
  4.359033*^6, 3.009727*^6, 157643., 128448., 85.13, 50.36, 34.77, 14840., 
  62.96, 8.655541*^6, 402.606, 30.6, 11.733, 7.359, 33132.32, 0.5, 93.32, 
  6.74, 15.4, 35.4, "", 2.99, 82.97, 0.919}, {"ISR", "Asia", "Israel", 
  "2021-02-22", 754998., 4955., 3529.286, 5596., 19., 26., 87227.13, 572.466, 
  407.749, 646.522, 2.195, 3.004, 0.89, 319., 36.855, 1491., 172.26, "", "", 
  "", "", 70487., 1.2633431*^7, 1459.577, 8.144, 56344., 6.51, 0.063, 16., 
  "tests performed", 7.533976*^6, 4.443903*^6, 3.090073*^6, 165216., 129650., 
  87.04, 51.34, 35.7, 14979., 62.96, 8.655541*^6, 402.606, 30.6, 11.733, 
  7.359, 33132.32, 0.5, 93.32, 6.74, 15.4, 35.4, "", 2.99, 82.97, 0.919}, 
 {"ISR", "Asia", "Israel", "2021-02-23", 759572., 4574., 3571., 5634., 38., 
  27.571, 87755.578, 528.448, 412.568, 650.913, 4.39, 3.185, 0.89, 302., 
  34.891, 1458., 168.447, "", "", "", "", 74412., 1.2707843*^7, 1468.174, 
  8.597, 56382., 6.514, 0.063, 15.8, "tests performed", 7.681388*^6, 
  4.521097*^6, 3.160291*^6, 147412., 127661., 88.75, 52.23, 36.51, 14749., 
  62.96, 8.655541*^6, 402.606, 30.6, 11.733, 7.359, 33132.32, 0.5, 93.32, 
  6.74, 15.4, 35.4, "", 2.99, 82.97, 0.919}, {"ISR", "Asia", "Israel", 
  "2021-02-24", 763756., 4184., 3589.571, 5660., 26., 26.714, 88238.967, 
  483.39, 414.714, 653.916, 3.004, 3.086, 0.89, 296., 34.198, 1420., 164.057, 
  "", "", "", "", 76206., 1.2784049*^7, 1476.979, 8.804, 58054., 6.707, 
  0.062, 16.2, "tests performed", 7.805114*^6, 4.581969*^6, 3.223145*^6, 
  123726., 125747., 90.17, 52.94, 37.24, 14528., 62.96, 8.655541*^6, 402.606, 
  30.6, 11.733, 7.359, 33132.32, 0.5, 93.32, 6.74, 15.4, 35.4, "", 2.99, 
  82.97, 0.919}, {"ISR", "Asia", "Israel", "2021-02-25", 767726., 3970., 
  3684.571, 5687., 27., 25.429, 88697.633, 458.666, 425.689, 657.036, 3.119, 
  2.938, 0.89, 291., 33.62, 1353., 156.316, "", "", "", "", 70316., 
  1.2854365*^7, 1485.102, 8.124, 60582., 6.999, 0.061, 16.4, 
  "tests performed", 7.921153*^6, 4.633476*^6, 3.287677*^6, 116039., 121115., 
  91.52, 53.53, 37.98, 13993., 78.7, 8.655541*^6, 402.606, 30.6, 11.733, 
  7.359, 33132.32, 0.5, 93.32, 6.74, 15.4, 35.4, "", 2.99, 82.97, 0.919}, 
 {"ISR", "Asia", "Israel", "2021-02-26", 770780., 3054., 3752.429, 5697., 
  10., 24.429, 89050.471, 352.838, 433.529, 658.191, 1.155, 2.822, 0.9, 294., 
  33.967, 1329., 153.543, "", "", "", "", 65688., 1.2920053*^7, 1492.692, 
  7.589, 60997., 7.047, 0.062, 16.3, "tests performed", 7.978784*^6, 
  4.659225*^6, 3.319559*^6, 57631., 118270., 92.18, 53.83, 38.35, 13664., 
  78.7, 8.655541*^6, 402.606, 30.6, 11.733, 7.359, 33132.32, 0.5, 93.32, 
  6.74, 15.4, 35.4, "", 2.99, 82.97, 0.919}, {"ISR", "Asia", "Israel", 
  "2021-02-27", 773335., 2555., 4117.429, 5732., 35., 29.429, 89345.657, 
  295.187, 475.699, 662.235, 4.044, 3.4, 0.9, 293., 33.851, 1358., 156.894, 
  "", "", "", "", 24383., 1.2944436*^7, 1495.509, 2.817, 61679., 7.126, 
  0.067, 15., "tests performed", 8.018162*^6, 4.677482*^6, 3.34068*^6, 
  39378., 115292., 92.64, 54.04, 38.6, 13320., 78.7, 8.655541*^6, 402.606, 
  30.6, 11.733, 7.359, 33132.32, 0.5, 93.32, 6.74, 15.4, 35.4, "", 2.99, 
  82.97, 0.919}, {"ISR", "Asia", "Israel", "2021-02-28", 775807., 2472., 
  3680.571, 5752., 20., 25., 89631.255, 285.597, 425.227, 664.545, 2.311, 
  2.888, 0.9, 283., 32.696, 1454., 167.985, 639., 73.826, 1156., 133.556, 
  54626., 1.2999062*^7, 1501.82, 6.311, 62303., 7.198, 0.059, 16.9, 
  "tests performed", 8.11403*^6, 4.717649*^6, 3.396381*^6, 95868., 106467., 
  93.74, 54.5, 39.24, 12300., 62.96, 8.655541*^6, 402.606, 30.6, 11.733, 
  7.359, 33132.32, 0.5, 93.32, 6.74, 15.4, 35.4, "", 2.99, 82.97, 0.919}, 
 {"ISR", "Asia", "Israel", "2021-03-01", 779958., 4151., 3565.714, 5760., 8., 
  23.429, 90110.832, 479.577, 411.957, 665.47, 0.924, 2.707, 0.91, 266., 
  30.732, 1411., 163.017, "", "", "", "", 91179., 1.3090241*^7, 1512.354, 
  10.534, 65259., 7.54, 0.055, 18.3, "tests performed", 8.220797*^6, 
  4.763156*^6, 3.457641*^6, 106767., 98117., 94.98, 55.03, 39.95, 11336., 
  62.96, 8.655541*^6, 402.606, 30.6, 11.733, 7.359, 33132.32, 0.5, 93.32, 
  6.74, 15.4, 35.4, "", 2.99, 82.97, 0.919}, {"ISR", "Asia", "Israel", 
  "2021-03-02", 785218., 5260., 3663.714, 5790., 30., 22.286, 90718.535, 
  607.703, 423.28, 668.936, 3.466, 2.575, 0.92, 259., 29.923, 1369., 158.165, 
  "", "", "", "", 93238., 1.3183479*^7, 1523.126, 10.772, 67948., 7.85, 
  0.054, 18.5, "tests performed", 8.326317*^6, 4.804161*^6, 3.522156*^6, 
  105520., 92133., 96.2, 55.5, 40.69, 10644., 62.96, 8.655541*^6, 402.606, 
  30.6, 11.733, 7.359, 33132.32, 0.5, 93.32, 6.74, 15.4, 35.4, "", 2.99, 
  82.97, 0.919}, {"ISR", "Asia", "Israel", "2021-03-03", 789485., 4267., 
  3675.571, 5803., 13., 20.429, 91211.514, 492.979, 424.65, 670.438, 1.502, 
  2.36, 0.91, 252., 29.114, 1337., 154.468, "", "", "", "", 95204., 
  1.3278683*^7, 1534.125, 10.999, 70662., 8.164, 0.052, 19.2, 
  "tests performed", 8.43465*^6, 4.845948*^6, 3.588702*^6, 108333., 89934., 
  97.45, 55.99, 41.46, 10390., 62.96, 8.655541*^6, 402.606, 30.6, 11.733, 
  7.359, 33132.32, 0.5, 93.32, 6.74, 15.4, 35.4, "", 2.99, 82.97, 0.919}, 
 {"ISR", "Asia", "Israel", "2021-03-04", 793407., 3922., 3668.714, 5822., 
  19., 19.286, 91664.634, 453.12, 423.857, 672.633, 2.195, 2.228, 0.89, 256., 
  29.576, 1318., 152.272, "", "", "", "", 92360., 1.3371043*^7, 1544.796, 
  10.671, 73811., 8.528, 0.05, 20.1, "tests performed", 8.552965*^6, 
  4.885434*^6, 3.667531*^6, 118315., 90259., 98.81, 56.44, 42.37, 10428., 
  62.96, 8.655541*^6, 402.606, 30.6, 11.733, 7.359, 33132.32, 0.5, 93.32, 
  6.74, 15.4, 35.4, "", 2.99, 82.97, 0.919}, {"ISR", "Asia", "Israel", 
  "2021-03-05", 796465., 3058., 3669.286, 5834., 12., 19.571, 92017.934, 
  353.3, 423.923, 674.019, 1.386, 2.261, 0.87, 258., 29.807, 1232., 142.337, 
  "", "", "", "", 101667., 1.347271*^7, 1556.542, 11.746, 78951., 9.121, 
  0.046, 21.5, "tests performed", 8.610448*^6, 4.902597*^6, 3.707851*^6, 
  57483., 90238., 99.48, 56.64, 42.84, 10425., 62.96, 8.655541*^6, 402.606, 
  30.6, 11.733, 7.359, 33132.32, 0.5, 93.32, 6.74, 15.4, 35.4, "", 2.99, 
  82.97, 0.919}, {"ISR", "Asia", "Israel", "2021-03-06", 799727., 3262., 
  3770.286, 5856., 22., 17.714, 92394.802, 376.868, 435.592, 676.561, 2.542, 
  2.047, 0.86, 262., 30.27, 1211., 139.91, "", "", "", "", 41052., 
  1.3513762*^7, 1561.284, 4.743, 81332., 9.397, 0.046, 21.6, 
  "tests performed", 8.64629*^6, 4.913165*^6, 3.733125*^6, 35842., 89733., 
  99.89, 56.76, 43.13, 10367., 62.96, 8.655541*^6, 402.606, 30.6, 11.733, 
  7.359, 33132.32, 0.5, 93.32, 6.74, 15.4, 35.4, "", 2.99, 82.97, 0.919}, 
 {"ISR", "Asia", "Israel", "2021-03-07", 801575., 1848., 3681.143, 5891., 
  35., 19.857, 92608.307, 213.505, 425.293, 680.604, 4.044, 2.294, 0.83, 
  264., 30.501, 1309., 151.233, 640., 73.941, 1051., 121.425, 64330., 
  1.3578092*^7, 1568.717, 7.432, 82719., 9.557, 0.045, 22.5, 
  "tests performed", 8.74992*^6, 4.944127*^6, 3.805793*^6, 103630., 90841., 
  101.09, 57.12, 43.97, 10495., 60.19, 8.655541*^6, 402.606, 30.6, 11.733, 
  7.359, 33132.32, 0.5, 93.32, 6.74, 15.4, 35.4, "", 2.99, 82.97, 0.919}, 
 {"ISR", "Asia", "Israel", "2021-03-08", 805116., 3541., 3594., 5917., 26., 
  22.429, 93017.409, 409.102, 415.225, 683.608, 3.004, 2.591, 0.8, 262., 
  30.27, 1278., 147.651, "", "", "", "", 98941., 1.3677033*^7, 1580.148, 
  11.431, 83827., 9.685, 0.043, 23.3, "tests performed", 8.850152*^6, 
  4.971297*^6, 3.878855*^6, 100232., 89908., 102.25, 57.43, 44.81, 10387., 
  60.19, 8.655541*^6, 402.606, 30.6, 11.733, 7.359, 33132.32, 0.5, 93.32, 
  6.74, 15.4, 35.4, "", 2.99, 82.97, 0.919}, {"ISR", "Asia", "Israel", 
  "2021-03-09", 808262., 3146., 3292., 5933., 16., 20.429, 93380.876, 
  363.467, 380.334, 685.457, 1.849, 2.36, 0.78, 252., 29.114, 1225., 141.528, 
  "", "", "", "", 95499., 1.3772532*^7, 1591.181, 11.033, 84150., 9.722, 
  0.039, 25.6, "tests performed", 8.953121*^6, 4.997796*^6, 3.955325*^6, 
  102969., 89543., 103.44, 57.74, 45.7, 10345., 60.19, 8.655541*^6, 402.606, 
  30.6, 11.733, 7.359, 33132.32, 0.5, 93.32, 6.74, 15.4, 35.4, "", 2.99, 
  82.97, 0.919}, {"ISR", "Asia", "Israel", "2021-03-10", 811492., 3230., 
  3143.857, 5950., 17., 21., 93754.047, 373.171, 363.219, 687.421, 1.964, 
  2.426, 0.76, 245., 28.306, 1194., 137.946, "", "", "", "", 99099., 
  1.3871631*^7, 1602.63, 11.449, 84707., 9.786, 0.037, 26.9, 
  "tests performed", 9.034707*^6, 5.020886*^6, 4.013821*^6, 81586., 85722., 
  104.38, 58.01, 46.37, 9904., 60.19, 8.655541*^6, 402.606, 30.6, 11.733, 
  7.359, 33132.32, 0.5, 93.32, 6.74, 15.4, 35.4, "", 2.99, 82.97, 0.919}, 
 {"ISR", "Asia", "Israel", "2021-03-11", 814250., 2758., 2977.571, 5967., 
  17., 20.714, 94072.687, 318.64, 344.008, 689.385, 1.964, 2.393, 0.73, 252., 
  29.114, 1160., 134.018, "", "", "", "", 85508., 1.3957139*^7, 1612.509, 
  9.879, 83728., 9.673, 0.036, 28.1, "tests performed", 9.126639*^6, 
  5.043944*^6, 4.082695*^6, 91932., 81953., 105.44, 58.27, 47.17, 9468., 
  60.19, 8.655541*^6, 402.606, 30.6, 11.733, 7.359, 33132.32, 0.5, 93.32, 
  6.74, 15.4, 35.4, "", 2.99, 82.97, 0.919}, {"ISR", "Asia", "Israel", 
  "2021-03-12", 816198., 1948., 2819., 5980., 13., 20.857, 94297.745, 
  225.058, 325.687, 690.887, 1.502, 2.41, 0.7, 254., 29.345, 1093., 126.277, 
  "", "", "", "", 85495., 1.4042634*^7, 1622.387, 9.877, 81418., 9.406, 
  0.035, 28.9, "tests performed", 9.179026*^6, 5.055041*^6, 4.123985*^6, 
  52387., 81225., 106.05, 58.4, 47.65, 9384., 60.19, 8.655541*^6, 402.606, 
  30.6, 11.733, 7.359, 33132.32, 0.5, 93.32, 6.74, 15.4, 35.4, "", 2.99, 
  82.97, 0.919}, {"ISR", "Asia", "Israel", "2021-03-13", 817799., 1601., 
  2581.714, 5988., 8., 18.857, 94482.713, 184.968, 298.273, 691.811, 0.924, 
  2.179, 0.68, 259., 29.923, 1105., 127.664, "", "", "", "", 27131., 
  1.4069765*^7, 1625.521, 3.135, 79429., 9.177, 0.033, 30.8, 
  "tests performed", 9.212053*^6, 5.062888*^6, 4.149165*^6, 33027., 80823., 
  106.43, 58.49, 47.94, 9338., 60.19, 8.655541*^6, 402.606, 30.6, 11.733, 
  7.359, 33132.32, 0.5, 93.32, 6.74, 15.4, 35.4, "", 2.99, 82.97, 0.919}, 
 {"ISR", "Asia", "Israel", "2021-03-14", 818977., 1178., 2486., 6011., 23., 
  17.143, 94618.811, 136.098, 287.215, 694.468, 2.657, 1.981, 0.65, 270., 
  31.194, 1167., 134.827, 495., 57.189, 851., 98.319, 58720., 1.4128485*^7, 
  1632.305, 6.784, 78628., 9.084, 0.032, 31.6, "tests performed", 
  9.306704*^6, 5.083717*^6, 4.222987*^6, 94651., 79541., 107.52, 58.73, 
  48.79, 9190., 60.19, 8.655541*^6, 402.606, 30.6, 11.733, 7.359, 33132.32, 
  0.5, 93.32, 6.74, 15.4, 35.4, "", 2.99, 82.97, 0.919}, 
 {"ISR", "Asia", "Israel", "2021-03-15", 820913., 1936., 2256.714, 6030., 
  19., 16.143, 94842.483, 223.672, 260.725, 696.664, 2.195, 1.865, 0.62, 
  256., 29.576, 1091., 126.046, "", "", "", "", 89217., 1.4217702*^7, 
  1642.613, 10.308, 77238., 8.924, 0.029, 34.2, "tests performed", 
  9.404646*^6, 5.103626*^6, 4.30102*^6, 97942., 79213., 108.65, 58.96, 49.69, 
  9152., 60.19, 8.655541*^6, 402.606, 30.6, 11.733, 7.359, 33132.32, 0.5, 
  93.32, 6.74, 15.4, 35.4, "", 2.99, 82.97, 0.919}, 
 {"ISR", "Asia", "Israel", "2021-03-16", 822703., 1790., 2063., 6048., 18., 
  16.429, 95049.287, 206.804, 238.344, 698.743, 2.08, 1.898, 0.59, 270., 
  31.194, 1040., 120.154, "", "", "", "", 75458., 1.429316*^7, 1651.331, 
  8.718, 74375., 8.593, 0.028, 36.1, "tests performed", 9.494523*^6, 
  5.122155*^6, 4.372368*^6, 89877., 77343., 109.69, 59.18, 50.52, 8936., 
  60.19, 8.655541*^6, 402.606, 30.6, 11.733, 7.359, 33132.32, 0.5, 93.32, 
  6.74, 15.4, 35.4, "", 2.99, 82.97, 0.919}, {"ISR", "Asia", "Israel", 
  "2021-03-17", 824178., 1475., 1812.286, 6057., 9., 15.286, 95219.698, 
  170.411, 209.379, 699.783, 1.04, 1.766, 0.57, 253., 29.23, 996., 115.071, 
  "", "", "", "", 80583., 1.4373743*^7, 1660.641, 9.31, 71730., 8.287, 0.025, 
  39.6, "tests performed", 9.570849*^6, 5.139656*^6, 4.431193*^6, 76326., 
  76592., 110.57, 59.38, 51.19, 8849., 60.19, 8.655541*^6, 402.606, 30.6, 
  11.733, 7.359, 33132.32, 0.5, 93.32, 6.74, 15.4, 35.4, "", 2.99, 82.97, 
  0.919}, {"ISR", "Asia", "Israel", "2021-03-18", 825562., 1384., 1616., 
  6069., 12., 14.571, 95379.596, 159.898, 186.701, 701.169, 1.386, 1.683, 
  0.55, 246., 28.421, 979., 113.107, "", "", "", "", 65560., 1.4439303*^7, 
  1668.215, 7.574, 68881., 7.958, 0.023, 42.6, "tests performed", 
  9.644631*^6, 5.155484*^6, 4.489147*^6, 73782., 73999., 111.43, 59.56, 
  51.86, 8549., 60.19, 8.655541*^6, 402.606, 30.6, 11.733, 7.359, 33132.32, 
  0.5, 93.32, 6.74, 15.4, 35.4, "", 2.99, 82.97, 0.919}, 
 {"ISR", "Asia", "Israel", "2021-03-19", 826609., 1047., 1487.286, 6073., 4., 
  13.286, 95500.559, 120.963, 171.83, 701.631, 0.462, 1.535, 0.54, 237., 
  27.381, 920., 106.29, "", "", "", "", 61951., 1.4501254*^7, 1675.372, 
  7.157, 65517., 7.569, 0.023, 44.1, "tests performed", 9.679248*^6, 
  5.162238*^6, 4.51701*^6, 34617., 71460., 111.83, 59.64, 52.19, 8256., 
  60.19, 8.655541*^6, 402.606, 30.6, 11.733, 7.359, 33132.32, 0.5, 93.32, 
  6.74, 15.4, 35.4, "", 2.99, 82.97, 0.919}, {"ISR", "Asia", "Israel", 
  "2021-03-20", 827220., 611., 1345.857, 6082., 9., 13.429, 95571.149, 
  70.591, 155.491, 702.671, 1.04, 1.551, 0.52, 243., 28.075, 909., 105.019, 
  "", "", "", "", 19216., 1.452047*^7, 1677.592, 2.22, 64386., 7.439, 0.021, 
  47.8, "tests performed", 9.699588*^6, 5.167354*^6, 4.532234*^6, 20340., 
  69648., 112.06, 59.7, 52.36, 8047., 60.19, 8.655541*^6, 402.606, 30.6, 
  11.733, 7.359, 33132.32, 0.5, 93.32, 6.74, 15.4, 35.4, "", 2.99, 82.97, 
  0.919}, {"ISR", "Asia", "Israel", "2021-03-21", 827772., 552., 1256.429, 
  6092., 10., 11.571, 95634.923, 63.774, 145.159, 703.827, 1.155, 1.337, 0.5, 
  247., 28.537, 953., 110.103, 372., 42.978, 606., 70.013, 48046., 
  1.4568516*^7, 1683.143, 5.551, 62862., 7.263, 0.02, 50., "tests performed", 
  9.752958*^6, 5.180367*^6, 4.572591*^6, 53370., 63751., 112.68, 59.85, 
  52.83, 7365., 60.19, 8.655541*^6, 402.606, 30.6, 11.733, 7.359, 33132.32, 
  0.5, 93.32, 6.74, 15.4, 35.4, "", 2.99, 82.97, 0.919}, 
 {"ISR", "Asia", "Israel", "2021-03-22", 828764., 992., 1121.571, 6109., 17., 
  11.286, 95749.532, 114.609, 129.578, 705.791, 1.964, 1.304, 0.49, 241., 
  27.843, 872., 100.745, "", "", "", "", 60546., 1.4629062*^7, 1690.138, 
  6.995, 58766., 6.789, 0.019, 52.4, "tests performed", 9.806647*^6, 
  5.193688*^6, 4.612959*^6, 53689., 57429., 113.3, 60., 53.29, 6635., 60.19, 
  8.655541*^6, 402.606, 30.6, 11.733, 7.359, 33132.32, 0.5, 93.32, 6.74, 
  15.4, 35.4, "", 2.99, 82.97, 0.919}, {"ISR", "Asia", "Israel", 
  "2021-03-23", 829689., 925., 998., 6122., 13., 10.571, 95856.4, 106.868, 
  115.302, 707.293, 1.502, 1.221, 0.47, 244., 28.19, 813., 93.928, "", "", 
  "", "", 41462., 1.4670524*^7, 1694.929, 4.79, 53909., 6.228, 0.019, 54., 
  "tests performed", 9.816399*^6, 5.196288*^6, 4.620111*^6, 9752., 45982., 
  113.41, 60.03, 53.38, 5312., 60.19, 8.655541*^6, 402.606, 30.6, 11.733, 
  7.359, 33132.32, 0.5, 93.32, 6.74, 15.4, 35.4, "", 2.99, 82.97, 0.919}, 
 {"ISR", "Asia", "Israel", "2021-03-24", 830028., 339., 835.714, 6154., 32., 
  13.857, 95895.566, 39.166, 96.553, 710.99, 3.697, 1.601, 0.46, 232., 
  26.804, 816., 94.275, "", "", "", "", 45322., 1.4715846*^7, 1700.165, 
  5.236, 48872., 5.646, 0.017, 58.5, "tests performed", 9.873483*^6, 
  5.207042*^6, 4.666441*^6, 57084., 43233., 114.07, 60.16, 53.91, 4995., 
  60.19, 8.655541*^6, 402.606, 30.6, 11.733, 7.359, 33132.32, 0.5, 93.32, 
  6.74, 15.4, 35.4, "", 2.99, 82.97, 0.919}, {"ISR", "Asia", "Israel", 
  "2021-03-25", 830845., 817., 754.714, 6163., 9., 13.429, 95989.956, 94.39, 
  87.194, 712.029, 1.04, 1.551, 0.46, 242., 27.959, 795., 91.849, "", "", "", 
  "", 65419., 1.4781265*^7, 1707.723, 7.558, 48852., 5.644, 0.015, 64.7, 
  "tests performed", 9.918714*^6, 5.217027*^6, 4.701687*^6, 45231., 39155., 
  114.59, 60.27, 54.32, 4524., 60.19, 8.655541*^6, 402.606, 30.6, 11.733, 
  7.359, 33132.32, 0.5, 93.32, 6.74, 15.4, 35.4, "", 2.99, 82.97, 0.919}, 
 {"ISR", "Asia", "Israel", "2021-03-26", 831383., 538., 682., 6165., 2., 
  13.143, 96052.113, 62.157, 78.793, 712.261, 0.231, 1.518, 0.46, 231., 
  26.688, 710., 82.028, "", "", "", "", 48661., 1.4829926*^7, 1713.345, 
  5.622, 46953., 5.425, 0.015, 68.8, "tests performed", 9.93592*^6, 
  5.221024*^6, 4.714896*^6, 17206., 36667., 114.79, 60.32, 54.47, 4236., 
  60.19, 8.655541*^6, 402.606, 30.6, 11.733, 7.359, 33132.32, 0.5, 93.32, 
  6.74, 15.4, 35.4, "", 2.99, 82.97, 0.919}, {"ISR", "Asia", "Israel", 
  "2021-03-27", 831383., 0., 594.714, 6165., 0., 11.857, 96052.113, 0., 
  68.709, 712.261, 0., 1.37, 0.46, 227., 26.226, 662., 76.483, "", "", "", 
  "", 16849., 1.4846775*^7, 1715.291, 1.947, 46615., 5.386, 0.013, 78.4, 
  "tests performed", 9.94183*^6, 5.222734*^6, 4.719096*^6, 5910., 34606., 
  114.86, 60.34, 54.52, 3998., 60.19, 8.655541*^6, 402.606, 30.6, 11.733, 
  7.359, 33132.32, 0.5, 93.32, 6.74, 15.4, 35.4, "", 2.99, 82.97, 0.919}, 
 {"ISR", "Asia", "Israel", "2021-03-28", 831924., 541., 593.143, 6185., 20., 
  13.286, 96114.616, 62.503, 68.528, 714.571, 2.311, 1.535, 0.46, 231., 
  26.688, 672., 77.638, 233., 26.919, 366., 42.285, 11487., 1.4858262*^7, 
  1716.619, 1.327, 41392., 4.782, 0.014, 69.8, "tests performed", 
  9.948414*^6, 5.224771*^6, 4.723643*^6, 6584., 27922., 114.94, 60.36, 54.57, 
  3226., 60.19, 8.655541*^6, 402.606, 30.6, 11.733, 7.359, 33132.32, 0.5, 
  93.32, 6.74, 15.4, 35.4, "", 2.99, 82.97, 0.919}, 
 {"ISR", "Asia", "Israel", "2021-03-29", 832125., 201., 480.143, 6197., 12., 
  12.571, 96137.838, 23.222, 55.472, 715.958, 1.386, 1.452, 0.46, 227., 
  26.226, 709., 81.913, "", "", "", "", 42369., 1.4900631*^7, 1721.514, 
  4.895, 38796., 4.482, 0.012, 80.8, "tests performed", 9.985013*^6, 
  5.231521*^6, 4.753492*^6, 36599., 25481., 115.36, 60.44, 54.92, 2944., 
  60.19, 8.655541*^6, 402.606, 30.6, 11.733, 7.359, 33132.32, 0.5, 93.32, 
  6.74, 15.4, 35.4, "", 2.99, 82.97, 0.919}, {"ISR", "Asia", "Israel", 
  "2021-03-30", 832639., 514., 421.429, 6193., -4., 10.143, 96197.222, 
  59.384, 48.689, 715.495, -0.462, 1.172, 0.47, 215., 24.84, 650., 75.096, 
  "", "", "", "", 44754., 1.4945385*^7, 1726.684, 5.171, 39266., 4.537, 
  0.011, 93.2, "tests performed", 1.0014877*^7, 5.239156*^6, 4.775721*^6, 
  29864., 28354., 115.7, 60.53, 55.18, 3276., 60.19, 8.655541*^6, 402.606, 
  30.6, 11.733, 7.359, 33132.32, 0.5, 93.32, 6.74, 15.4, 35.4, "", 2.99, 
  82.97, 0.919}, {"ISR", "Asia", "Israel", "2021-03-31", 833105., 466., 
  439.571, 6209., 16., 7.857, 96251.06, 53.838, 50.785, 717.344, 1.849, 
  0.908, 0.48, 220., 25.417, 603., 69.666, "", "", "", "", 39679., 
  1.4985064*^7, 1731.268, 4.584, 38460., 4.443, 0.011, 87.5, 
  "tests performed", 1.0042068*^7, 5.247101*^6, 4.794967*^6, 27191., 24084., 
  116.02, 60.62, 55.4, 2782., 60.19, 8.655541*^6, 402.606, 30.6, 11.733, 
  7.359, 33132.32, 0.5, 93.32, 6.74, 15.4, 35.4, "", 2.99, 82.97, 0.919}, 
 {"ISR", "Asia", "Israel", "2021-04-01", 833456., 351., 373., 6220., 11., 
  8.143, 96291.613, 40.552, 43.094, 718.615, 1.271, 0.941, 0.49, 207., 
  23.915, 574., 66.316, "", "", "", "", 35774., 1.5020838*^7, 1735.401, 
  4.133, 34225., 3.954, 0.011, 91.8, "tests performed", 1.0068474*^7, 
  5.255041*^6, 4.813433*^6, 26406., 21394., 116.32, 60.71, 55.61, 2472., 
  60.19, 8.655541*^6, 402.606, 30.6, 11.733, 7.359, 33132.32, 0.5, 93.32, 
  6.74, 15.4, 35.4, "", 2.99, 82.97, 0.919}, {"ISR", "Asia", "Israel", 
  "2021-04-02", 833707., 251., 332., 6220., 0., 7.857, 96320.611, 28.999, 
  38.357, 718.615, 0., 0.908, 0.51, 189., 21.836, 532., 61.464, "", "", "", 
  "", 33877., 1.5054715*^7, 1739.315, 3.914, 32113., 3.71, 0.01, 96.7, 
  "tests performed", 1.0079206*^7, 5.25781*^6, 4.821396*^6, 10732., 20469., 
  116.45, 60.75, 55.7, 2365., 60.19, 8.655541*^6, 402.606, 30.6, 11.733, 
  7.359, 33132.32, 0.5, 93.32, 6.74, 15.4, 35.4, "", 2.99, 82.97, 0.919}, 
 {"ISR", "Asia", "Israel", "2021-04-03", 834070., 363., 383.857, 6236., 16., 
  10.143, 96362.55, 41.938, 44.348, 720.463, 1.849, 1.172, 0.53, 188., 21.72, 
  525., 60.655, "", "", "", "", 12106., 1.5066821*^7, 1740.714, 1.399, 
  31435., 3.632, 0.012, 81.9, "tests performed", 1.008342*^7, 5.259148*^6, 
  4.824272*^6, 4214., 20227., 116.5, 60.76, 55.74, 2337., 60.19, 8.655541*^6, 
  402.606, 30.6, 11.733, 7.359, 33132.32, 0.5, 93.32, 6.74, 15.4, 35.4, "", 
  2.99, 82.97, 0.919}, {"ISR", "Asia", "Israel", "2021-04-04", 834247., 177., 
  331.857, 6243., 7., 8.286, 96382.999, 20.449, 38.34, 721.272, 0.809, 0.957, 
  0.53, 188., 21.72, 535., 61.81, 130., 15.019, 246., 28.421, 32889., 
  1.509971*^7, 1744.514, 3.8, 34493., 3.985, 0.01, 103.9, "tests performed", 
  1.0115654*^7, 5.268672*^6, 4.846982*^6, 32234., 23891., 116.87, 60.87, 56., 
  2760., 60.19, 8.655541*^6, 402.606, 30.6, 11.733, 7.359, 33132.32, 0.5, 
  93.32, 6.74, 15.4, 35.4, "", 2.99, 82.97, 0.919}, 
 {"ISR", "Asia", "Israel", "2021-04-05", 834603., 356., 354., 6248., 5., 
  7.286, 96424.129, 41.13, 40.899, 721.85, 0.578, 0.842, 0.53, 187., 21.605, 
  506., 58.46, "", "", "", "", 58150., 1.515786*^7, 1751.232, 6.718, 36747., 
  4.245, 0.01, 103.8, "tests performed", 1.0146872*^7, 5.278817*^6, 
  4.868055*^6, 31218., 23123., 117.23, 60.99, 56.24, 2671., 60.19, 
  8.655541*^6, 402.606, 30.6, 11.733, 7.359, 33132.32, 0.5, 93.32, 6.74, 
  15.4, 35.4, "", 2.99, 82.97, 0.919}, {"ISR", "Asia", "Israel", 
  "2021-04-06", 834920., 317., 325.857, 6257., 9., 9.143, 96460.753, 36.624, 
  37.647, 722.89, 1.04, 1.056, 0.54, 181., 20.911, 505., 58.344, "", "", "", 
  "", 60031., 1.5217891*^7, 1758.168, 6.936, 38929., 4.498, 0.008, 119.5, 
  "tests performed", 1.0172171*^7, 5.287573*^6, 4.884598*^6, 25299., 22471., 
  117.52, 61.09, 56.43, 2596., 60.19, 8.655541*^6, 402.606, 30.6, 11.733, 
  7.359, 33132.32, 0.5, 93.32, 6.74, 15.4, 35.4, "", 2.99, 82.97, 0.919}, 
 {"ISR", "Asia", "Israel", "2021-04-07", 835216., 296., 301.571, 6266., 9., 
  8.143, 96494.95, 34.198, 34.841, 723.929, 1.04, 0.941, 0.54, 169., 19.525, 
  487., 56.265, "", "", "", "", 54048., 1.5271939*^7, 1764.412, 6.244, 
  40982., 4.735, 0.007, 135.9, "tests performed", 1.0195928*^7, 5.296245*^6, 
  4.899683*^6, 23757., 21980., 117.8, 61.19, 56.61, 2539., 60.19, 
  8.655541*^6, 402.606, 30.6, 11.733, 7.359, 33132.32, 0.5, 93.32, 6.74, 
  15.4, 35.4, "", 2.99, 82.97, 0.919}, {"ISR", "Asia", "Israel", 
  "2021-04-08", 835486., 270., 290., 6279., 13., 8.429, 96526.144, 31.194, 
  33.505, 725.431, 1.502, 0.974, 0.54, 161., 18.601, 456., 52.683, "", "", 
  "", "", 43024., 1.5314963*^7, 1769.383, 4.971, 42018., 4.854, 0.007, 144.9, 
  "tests performed", 1.0221825*^7, 5.305404*^6, 4.916421*^6, 25897., 21907., 
  118.1, 61.29, 56.8, 2531., 60.19, 8.655541*^6, 402.606, 30.6, 11.733, 
  7.359, 33132.32, 0.5, 93.32, 6.74, 15.4, 35.4, "", 2.99, 82.97, 0.919}, 
 {"ISR", "Asia", "Israel", "2021-04-09", 835674., 188., 281., 6280., 1., 
  8.571, 96547.865, 21.72, 32.465, 725.547, 0.116, 0.99, 0.56, 161., 18.601, 
  434., 50.141, "", "", "", "", 36064., 1.5351027*^7, 1773.549, 4.167, 
  42330., 4.891, 0.007, 150.6, "tests performed", 1.0231237*^7, 5.308766*^6, 
  4.922471*^6, 9412., 21719., 118.2, 61.33, 56.87, 2509., 60.19, 8.655541*^6, 
  402.606, 30.6, 11.733, 7.359, 33132.32, 0.5, 93.32, 6.74, 15.4, 35.4, "", 
  2.99, 82.97, 0.919}, {"ISR", "Asia", "Israel", "2021-04-10", 835813., 139., 
  249., 6292., 12., 8., 96563.924, 16.059, 28.768, 726.933, 1.386, 0.924, 
  0.56, 152., 17.561, 423., 48.87, "", "", "", "", 11188., 1.5362215*^7, 
  1774.842, 1.293, 42199., 4.875, 0.006, 169.5, "tests performed", 
  1.0236156*^7, 5.310257*^6, 4.925899*^6, 4919., 21819., 118.26, 61.35, 
  56.91, 2521., 60.19, 8.655541*^6, 402.606, 30.6, 11.733, 7.359, 33132.32, 
  0.5, 93.32, 6.74, 15.4, 35.4, "", 2.99, 82.97, 0.919}, 
 {"ISR", "Asia", "Israel", "2021-04-11", 835933., 120., 240.857, 6296., 4., 
  7.571, 96577.788, 13.864, 27.827, 727.395, 0.462, 0.875, 0.57, 150., 17.33, 
  425., 49.101, 107., 12.362, 194., 22.413, 38995., 1.540121*^7, 1779.347, 
  4.505, 43071., 4.976, 0.006, 178.8, "tests performed", 1.0259137*^7, 
  5.31915*^6, 4.939987*^6, 22981., 20498., 118.53, 61.45, 57.07, 2368., 
  60.19, 8.655541*^6, 402.606, 30.6, 11.733, 7.359, 33132.32, 0.5, 93.32, 
  6.74, 15.4, 35.4, "", 2.99, 82.97, 0.919}, {"ISR", "Asia", "Israel", 
  "2021-04-12", 836158., 225., 222.143, 6304., 8., 8., 96603.782, 25.995, 
  25.665, 728.32, 0.924, 0.924, 0.58, 139., 16.059, 407., 47.022, "", "", "", 
  "", 61406., 1.5462616*^7, 1786.441, 7.094, 43537., 5.03, 0.005, 196., 
  "tests performed", 1.0280838*^7, 5.327837*^6, 4.953001*^6, 21701., 19138., 
  118.78, 61.55, 57.22, 2211., 60.19, 8.655541*^6, 402.606, 30.6, 11.733, 
  7.359, 33132.32, 0.5, 93.32, 6.74, 15.4, 35.4, "", 2.99, 82.97, 0.919}, 
 {"ISR", "Asia", "Israel", "2021-04-13", 836334., 176., 202., 6309., 5., 
  7.429, 96624.116, 20.334, 23.338, 728.897, 0.578, 0.858, 0.59, 128., 
  14.788, 371., 42.863, "", "", "", "", 76061., 1.5538677*^7, 1795.229, 
  8.788, 45827., 5.295, 0.004, 226.9, "tests performed", 1.0291194*^7, 
  5.333419*^6, 4.957775*^6, 10356., 17003., 118.9, 61.62, 57.28, 1964., 
  60.19, 8.655541*^6, 402.606, 30.6, 11.733, 7.359, 33132.32, 0.5, 93.32, 
  6.74, 15.4, 35.4, "", 2.99, 82.97, 0.919}, {"ISR", "Asia", "Israel", 
  "2021-04-14", 836590., 256., 196.286, 6312., 3., 6.571, 96653.693, 29.576, 
  22.677, 729.244, 0.347, 0.759, 0.61, 126., 14.557, 348., 40.205, "", "", 
  "", "", 57994., 1.5596671*^7, 1801.929, 6.7, 46390., 5.36, 0.004, 236.3, 
  "tests performed", 1.0299717*^7, 5.336837*^6, 4.96288*^6, 8523., 14827., 
  119., 61.66, 57.34, 1713., 60.19, 8.655541*^6, 402.606, 30.6, 11.733, 
  7.359, 33132.32, 0.5, 93.32, 6.74, 15.4, 35.4, "", 2.99, 82.97, 0.919}, 
 {"ISR", "Asia", "Israel", "2021-04-15", 836902., 312., 202.286, 6315., 3., 
  5.143, 96689.739, 36.046, 23.371, 729.59, 0.347, 0.594, 0.62, 121., 13.979, 
  327., 37.779, "", "", "", "", 14282., 1.5610953*^7, 1803.579, 1.65, 42284., 
  4.885, 0.005, 209., "tests performed", 1.0300572*^7, 5.33728*^6, 
  4.963292*^6, 855., 11250., 119.01, 61.66, 57.34, 1300., 60.19, 8.655541*^6, 
  402.606, 30.6, 11.733, 7.359, 33132.32, 0.5, 93.32, 6.74, 15.4, 35.4, "", 
  2.99, 82.97, 0.919}, {"ISR", "Asia", "Israel", "2021-04-16", 836936., 34., 
  180.286, 6316., 1., 5.143, 96693.667, 3.928, 20.829, 729.706, 0.116, 0.594, 
  0.62, 121., 13.979, 326., 37.664, "", "", "", "", 30617., 1.564157*^7, 
  1807.116, 3.537, 41506., 4.795, 0.004, 230.2, "tests performed", 
  1.0310216*^7, 5.340468*^6, 4.969748*^6, 9644., 11283., 119.12, 61.7, 57.42, 
  1304., 60.19, 8.655541*^6, 402.606, 30.6, 11.733, 7.359, 33132.32, 0.5, 
  93.32, 6.74, 15.4, 35.4, "", 2.99, 82.97, 0.919}, 
 {"ISR", "Asia", "Israel", "2021-04-17", 836883., -53., 152.857, 6331., 15., 
  5.571, 96687.544, -6.123, 17.66, 731.439, 1.733, 0.644, 0.63, 117., 13.517, 
  321., 37.086, "", "", "", "", 11152., 1.5652722*^7, 1808.405, 1.288, 
  41501., 4.795, 0.004, 271.5, "tests performed", 1.0312871*^7, 5.341211*^6, 
  4.97166*^6, 2655., 10959., 119.15, 61.71, 57.44, 1266., 60.19, 8.655541*^6, 
  402.606, 30.6, 11.733, 7.359, 33132.32, 0.5, 93.32, 6.74, 15.4, 35.4, "", 
  2.99, 82.97, 0.919}, {"ISR", "Asia", "Israel", "2021-04-18", 837047., 164., 
  159.143, 6335., 4., 5.571, 96706.491, 18.947, 18.386, 731.901, 0.462, 
  0.644, 0.64, 111., 12.824, 331., 38.241, 64., 7.394, 138., 15.944, 37455., 
  1.5690177*^7, 1812.732, 4.327, 41281., 4.769, 0.004, 259.4, 
  "tests performed", 1.0327181*^7, 5.348172*^6, 4.979009*^6, 14310., 9721., 
  119.31, 61.79, 57.52, 1123., 58.33, 8.655541*^6, 402.606, 30.6, 11.733, 
  7.359, 33132.32, 0.5, 93.32, 6.74, 15.4, 35.4, "", 2.99, 82.97, 0.919}, 
 {"ISR", "Asia", "Israel", "2021-04-19", 837218., 171., 151.429, 6341., 6., 
  5.286, 96726.247, 19.756, 17.495, 732.594, 0.693, 0.611, 0.65, 105., 
  12.131, 308., 35.584, "", "", "", "", 52888., 1.5743065*^7, 1818.842, 6.11, 
  40064., 4.629, 0.004, 264.6, "tests performed", 1.0340349*^7, 5.354376*^6, 
  4.985973*^6, 13168., 8502., 119.47, 61.86, 57.6, 982., 58.33, 8.655541*^6, 
  402.606, 30.6, 11.733, 7.359, 33132.32, 0.5, 93.32, 6.74, 15.4, 35.4, "", 
  2.99, 82.97, 0.919}, {"ISR", "Asia", "Israel", "2021-04-20", 837357., 139., 
  146.143, 6345., 4., 5.143, 96742.306, 16.059, 16.884, 733.056, 0.462, 
  0.594, 0.66, 101., 11.669, 283., 32.696, "", "", "", "", 55068., 
  1.5798133*^7, 1825.205, 6.362, 37065., 4.282, 0.004, 253.6, 
  "tests performed", 1.0353072*^7, 5.360419*^6, 4.992653*^6, 12723., 8840., 
  119.61, 61.93, 57.68, 1021., 58.33, 8.655541*^6, 402.606, 30.6, 11.733, 
  7.359, 33132.32, 0.5, 93.32, 6.74, 15.4, 35.4, "", 2.99, 82.97, 0.919}, 
 {"ISR", "Asia", "Israel", "2021-04-21", 837492., 135., 128.857, 6346., 1., 
  4.857, 96757.903, 15.597, 14.887, 733.172, 0.116, 0.561, 0.67, 98., 11.322, 
  267., 30.847, "", "", "", "", 47510., 1.5845643*^7, 1830.694, 5.489, 
  35567., 4.109, 0.004, 276., "tests performed", 1.0366115*^7, 5.366566*^6, 
  4.999549*^6, 13043., 9485., 119.76, 62., 57.76, 1096., 58.33, 8.655541*^6, 
  402.606, 30.6, 11.733, 7.359, 33132.32, 0.5, 93.32, 6.74, 15.4, 35.4, "", 
  2.99, 82.97, 0.919}, {"ISR", "Asia", "Israel", "2021-04-22", 837807., 315., 
  129.286, 6346., 0., 4.429, 96794.296, 36.393, 14.937, 733.172, 0., 0.512, 
  0.69, 95., 10.976, 251., 28.999, "", "", "", "", 35039., 1.5880682*^7, 
  1834.742, 4.048, 38533., 4.452, 0.003, 298., "tests performed", 
  1.0379319*^7, 5.372305*^6, 5.007014*^6, 13204., 11250., 119.92, 62.07, 
  57.85, 1300., 58.33, 8.655541*^6, 402.606, 30.6, 11.733, 7.359, 33132.32, 
  0.5, 93.32, 6.74, 15.4, 35.4, "", 2.99, 82.97, 0.919}, 
 {"ISR", "Asia", "Israel", "2021-04-23", 837892., 85., 136.571, 6346., 0., 
  4.286, 96804.117, 9.82, 15.778, 733.172, 0., 0.495, 0.67, 91., 10.513, 
  229., 26.457, "", "", "", "", 35691., 1.5916373*^7, 1838.865, 4.123, 
  39258., 4.536, 0.003, 287.5, "tests performed", 1.0385128*^7, 5.374885*^6, 
  5.010243*^6, 5809., 10702., 119.98, 62.1, 57.88, 1236., 58.33, 8.655541*^6, 
  402.606, 30.6, 11.733, 7.359, 33132.32, 0.5, 93.32, 6.74, 15.4, 35.4, "", 
  2.99, 82.97, 0.919}, {"ISR", "Asia", "Israel", "2021-04-24", 837974., 82., 
  155.857, 6350., 4., 2.714, 96813.59, 9.474, 18.007, 733.634, 0.462, 0.314, 
  0.64, 90., 10.398, 225., 25.995, "", "", "", "", 8762., 1.5925135*^7, 
  1839.877, 1.012, 38916., 4.496, 0.004, 249.7, "tests performed", 
  1.0387018*^7, 5.375564*^6, 5.011454*^6, 1890., 10592., 120., 62.11, 57.9, 
  1224., 58.33, 8.655541*^6, 402.606, 30.6, 11.733, 7.359, 33132.32, 0.5, 
  93.32, 6.74, 15.4, 35.4, "", 2.99, 82.97, 0.919}, 
 {"ISR", "Asia", "Israel", "2021-04-25", 838024., 50., 139.571, 6352., 2., 
  2.429, 96819.367, 5.777, 16.125, 733.865, 0.231, 0.281, 0.62, 85., 9.82, 
  235., 27.15, 44., 5.083, 77., 8.896, 31159., 1.5956294*^7, 1843.477, 3.6, 
  38017., 4.392, 0.004, 272.4, "tests performed", 1.0398554*^7, 5.38028*^6, 
  5.018274*^6, 11536., 10196., 120.14, 62.16, 57.98, 1178., 58.33, 
  8.655541*^6, 402.606, 30.6, 11.733, 7.359, 33132.32, 0.5, 93.32, 6.74, 
  15.4, 35.4, "", 2.99, 82.97, 0.919}, {"ISR", "Asia", "Israel", 
  "2021-04-26", 838107., 83., 127., 6353., 1., 1.714, 96828.956, 9.589, 
  14.673, 733.981, 0.116, 0.198, 0.61, 80., 9.243, 222., 25.648, "", "", "", 
  "", 39944., 1.5996238*^7, 1848.092, 4.615, 36168., 4.179, 0.004, 284.8, 
  "tests performed", 1.04116*^7, 5.385607*^6, 5.025993*^6, 13046., 10179., 
  120.29, 62.22, 58.07, 1176., 58.33, 8.655541*^6, 402.606, 30.6, 11.733, 
  7.359, 33132.32, 0.5, 93.32, 6.74, 15.4, 35.4, "", 2.99, 82.97, 0.919}, 
 {"ISR", "Asia", "Israel", "2021-04-27", 838217., 110., 122.857, 6359., 6., 
  2., 96841.665, 12.709, 14.194, 734.674, 0.693, 0.231, 0.61, 74., 8.549, 
  210., 24.262, "", "", "", "", 34208., 1.6030446*^7, 1852.044, 3.952, 
  33188., 3.834, 0.004, 270.1, "tests performed", 1.0422346*^7, 5.389943*^6, 
  5.032403*^6, 10746., 9896., 120.41, 62.27, 58.14, 1143., 58.33, 
  8.655541*^6, 402.606, 30.6, 11.733, 7.359, 33132.32, 0.5, 93.32, 6.74, 
  15.4, 35.4, "", 2.99, 82.97, 0.919}, {"ISR", "Asia", "Israel", 
  "2021-04-28", 838323., 106., 118.714, 6361., 2., 2.143, 96853.911, 12.246, 
  13.715, 734.905, 0.231, 0.248, 0.6, 73., 8.434, 205., 23.684, "", "", "", 
  "", 36852., 1.6067298*^7, 1856.302, 4.258, 31665., 3.658, 0.004, 266.7, 
  "tests performed", 1.0433739*^7, 5.394244*^6, 5.039495*^6, 11393., 9661., 
  120.54, 62.32, 58.22, 1116., 58.33, 8.655541*^6, 402.606, 30.6, 11.733, 
  7.359, 33132.32, 0.5, 93.32, 6.74, 15.4, 35.4, "", 2.99, 82.97, 0.919}, 
 {"ISR", "Asia", "Israel", "2021-04-29", 838407., 84., 85.714, 6362., 1., 
  2.286, 96863.616, 9.705, 9.903, 735.02, 0.116, 0.264, 0.59, 64., 7.394, 
  188., 21.72, "", "", "", "", 34642., 1.610194*^7, 1860.304, 4.002, 31608., 
  3.652, 0.003, 368.8, "tests performed", 1.0444992*^7, 5.398412*^6, 
  5.04658*^6, 11253., 9382., 120.67, 62.37, 58.3, 1084., 52.78, 8.655541*^6, 
  402.606, 30.6, 11.733, 7.359, 33132.32, 0.5, 93.32, 6.74, 15.4, 35.4, "", 
  2.99, 82.97, 0.919}, {"ISR", "Asia", "Israel", "2021-04-30", 838481., 74., 
  84.143, 6363., 1., 2.429, 96872.165, 8.549, 9.721, 735.136, 0.116, 0.281, 
  0.59, 65., 7.51, 175., 20.218, "", "", "", "", 36327., 1.6138267*^7, 
  1864.501, 4.197, 31699., 3.662, 0.003, 376.7, "tests performed", 
  1.0449719*^7, 5.40015*^6, 5.049569*^6, 4727., 9227., 120.73, 62.39, 58.34, 
  1066., 52.78, 8.655541*^6, 402.606, 30.6, 11.733, 7.359, 33132.32, 0.5, 
  93.32, 6.74, 15.4, 35.4, "", 2.99, 82.97, 0.919}, 
 {"ISR", "Asia", "Israel", "2021-05-01", 838481., 0., 72.429, 6363., 0., 
  1.857, 96872.165, 0., 8.368, 735.136, 0., 0.215, 0.59, 65., 7.51, 174., 
  20.103, "", "", "", "", 9241., 1.6147508*^7, 1865.569, 1.068, 31768., 3.67, 
  0.002, 438.6, "tests performed", 1.0450913*^7, 5.400525*^6, 5.050388*^6, 
  1194., 9128., 120.74, 62.39, 58.35, 1055., 52.78, 8.655541*^6, 402.606, 
  30.6, 11.733, 7.359, 33132.32, 0.5, 93.32, 6.74, 15.4, 35.4, "", 2.99, 
  82.97, 0.919}, {"ISR", "Asia", "Israel", "2021-05-02", 838554., 73., 
  75.714, 6366., 3., 2., 96880.599, 8.434, 8.747, 735.483, 0.347, 0.231, 0.6, 
  60., 6.932, 180., 20.796, 39., 4.506, 58., 6.701, 28853., 1.6176361*^7, 
  1868.902, 3.333, 31438., 3.632, 0.002, 415.2, "tests performed", 
  1.0460015*^7, 5.403687*^6, 5.056328*^6, 9102., 8780., 120.85, 62.43, 58.42, 
  1014., 52.78, 8.655541*^6, 402.606, 30.6, 11.733, 7.359, 33132.32, 0.5, 
  93.32, 6.74, 15.4, 35.4, "", 2.99, 82.97, 0.919}, 
 {"ISR", "Asia", "Israel", "2021-05-03", 838621., 67., 73.429, 6367., 1., 2., 
  96888.34, 7.741, 8.483, 735.598, 0.116, 0.231, 0.6, 63., 7.279, 174., 
  20.103, "", "", "", "", 37991., 1.6214352*^7, 1873.292, 4.389, 31159., 3.6, 
  0.002, 424.3, "tests performed", 1.0469039*^7, 5.407086*^6, 5.061953*^6, 
  9024., 8206., 120.95, 62.47, 58.48, 948., 52.78, 8.655541*^6, 402.606, 
  30.6, 11.733, 7.359, 33132.32, 0.5, 93.32, 6.74, 15.4, 35.4, "", 2.99, 
  82.97, 0.919}, {"ISR", "Asia", "Israel", "2021-05-04", 838697., 76., 
  68.571, 6369., 2., 1.429, 96897.121, 8.781, 7.922, 735.829, 0.231, 0.165, 
  0.6, 55., 6.354, 166., 19.178, "", "", "", "", 39539., 1.6253891*^7, 
  1877.86, 4.568, 31921., 3.688, 0.002, 465.5, "tests performed", 
  1.0476935*^7, 5.410459*^6, 5.066476*^6, 7896., 7798., 121.04, 62.51, 58.53, 
  901., 52.78, 8.655541*^6, 402.606, 30.6, 11.733, 7.359, 33132.32, 0.5, 
  93.32, 6.74, 15.4, 35.4, "", 2.99, 82.97, 0.919}, 
 {"ISR", "Asia", "Israel", "2021-05-05", 838767., 70., 63.429, 6370., 1., 
  1.286, 96905.208, 8.087, 7.328, 735.945, 0.116, 0.149, 0.59, 55., 6.354, 
  164., 18.947, "", "", "", "", 40602., 1.6294493*^7, 1882.55, 4.691, 32456., 
  3.75, 0.002, 511.7, "tests performed", 1.0483889*^7, 5.413558*^6, 
  5.070331*^6, 6954., 7164., 121.12, 62.54, 58.58, 828., 52.78, 8.655541*^6, 
  402.606, 30.6, 11.733, 7.359, 33132.32, 0.5, 93.32, 6.74, 15.4, 35.4, "", 
  2.99, 82.97, 0.919}, {"ISR", "Asia", "Israel", "2021-05-06", 838828., 61., 
  60.143, 6374., 4., 1.714, 96912.255, 7.048, 6.948, 736.407, 0.462, 0.198, 
  0.58, 53., 6.123, 144., 16.637, "", "", "", "", 31747., 1.632624*^7, 
  1886.218, 3.668, 32043., 3.702, 0.002, 532.8, "tests performed", 
  1.0490239*^7, 5.416993*^6, 5.073246*^6, 6350., 6464., 121.2, 62.58, 58.61, 
  747., 52.78, 8.655541*^6, 402.606, 30.6, 11.733, 7.359, 33132.32, 0.5, 
  93.32, 6.74, 15.4, 35.4, "", 2.99, 82.97, 0.919}, 
 {"ISR", "Asia", "Israel", "2021-05-07", 838858., 30., 53.857, 6375., 1., 
  1.714, 96915.721, 3.466, 6.222, 736.522, 0.116, 0.198, 0.58, 50., 5.777, 
  152., 17.561, "", "", "", "", 34022., 1.6360262*^7, 1890.149, 3.931, 
  31714., 3.664, 0.002, 588.9, "tests performed", 1.0494177*^7, 5.418651*^6, 
  5.075526*^6, 3938., 6351., 121.24, 62.6, 58.64, 734., 52.78, 8.655541*^6, 
  402.606, 30.6, 11.733, 7.359, 33132.32, 0.5, 93.32, 6.74, 15.4, 35.4, "", 
  2.99, 82.97, 0.919}, {"ISR", "Asia", "Israel", "2021-05-08", 838886., 28., 
  57.857, 6376., 1., 1.857, 96918.956, 3.235, 6.684, 736.638, 0.116, 0.215, 
  0.58, 49., 5.661, 143., 16.521, "", "", "", "", 11581., 1.6371843*^7, 
  1891.487, 1.338, 32048., 3.703, 0.002, 553.9, "tests performed", 
  1.0494768*^7, 5.41882*^6, 5.075948*^6, 591., 6265., 121.25, 62.61, 58.64, 
  724., 52.78, 8.655541*^6, 402.606, 30.6, 11.733, 7.359, 33132.32, 0.5, 
  93.32, 6.74, 15.4, 35.4, "", 2.99, 82.97, 0.919}, 
 {"ISR", "Asia", "Israel", "2021-05-09", 838894., 8., 48.571, 6377., 1., 
  1.571, 96919.881, 0.924, 5.612, 736.753, 0.116, 0.182, 0.58, 49., 5.661, 
  150., 17.33, 20., 2.311, 54., 6.239, 26930., 1.6398773*^7, 1894.598, 3.111, 
  31773., 3.671, 0.002, 654.2, "tests performed", 1.0502154*^7, 5.421583*^6, 
  5.080571*^6, 7386., 6020., 121.33, 62.64, 58.7, 696., 52.78, 8.655541*^6, 
  402.606, 30.6, 11.733, 7.359, 33132.32, 0.5, 93.32, 6.74, 15.4, 35.4, "", 
  2.99, 82.97, 0.919}, {"ISR", "Asia", "Israel", "2021-05-10", 838957., 63., 
  48., 6378., 1., 1.571, 96927.159, 7.279, 5.546, 736.869, 0.116, 0.182, 
  0.59, 46., 5.315, 142., 16.406, "", "", "", "", 40716., 1.6439489*^7, 
  1899.302, 4.704, 32162., 3.716, 0.001, 670., "tests performed", 
  1.0509432*^7, 5.424341*^6, 5.085091*^6, 7278., 5770., 121.42, 62.67, 58.75, 
  667., 52.78, 8.655541*^6, 402.606, 30.6, 11.733, 7.359, 33132.32, 0.5, 
  93.32, 6.74, 15.4, 35.4, "", 2.99, 82.97, 0.919}, 
 {"ISR", "Asia", "Israel", "2021-05-11", 839000., 43., 43.286, 6378., 0., 
  1.286, 96932.127, 4.968, 5.001, 736.869, 0., 0.149, 0.59, 44., 5.083, 135., 
  15.597, "", "", "", "", 35995., 1.6475484*^7, 1903.461, 4.159, 31656., 
  3.657, 0.001, 731.3, "tests performed", 1.0515473*^7, 5.426744*^6, 
  5.088729*^6, 6041., 5505., 121.49, 62.7, 58.79, 636., 52.78, 8.655541*^6, 
  402.606, 30.6, 11.733, 7.359, 33132.32, 0.5, 93.32, 6.74, 15.4, 35.4, "", 
  2.99, 82.97, 0.919}, {"ISR", "Asia", "Israel", "2021-05-12", 839030., 30., 
  37.571, 6379., 1., 1.286, 96935.593, 3.466, 4.341, 736.985, 0.116, 0.149, 
  0.59, 42., 4.852, 128., 14.788, "", "", "", "", 31409., 1.6506893*^7, 
  1907.09, 3.629, 30343., 3.506, 0.001, 807.6, "tests performed", 
  1.0520373*^7, 5.428553*^6, 5.09182*^6, 4900., 5212., 121.54, 62.72, 58.83, 
  602., 52.78, 8.655541*^6, 402.606, 30.6, 11.733, 7.359, 33132.32, 0.5, 
  93.32, 6.74, 15.4, 35.4, "", 2.99, 82.97, 0.919}, 
 {"ISR", "Asia", "Israel", "2021-05-13", 839059., 29., 33., 6379., 0., 0.714, 
  96938.944, 3.35, 3.813, 736.985, 0., 0.083, 0.6, 40., 4.621, 120., 13.864, 
  "", "", "", "", 21744., 1.6528637*^7, 1909.602, 2.512, 28914., 3.341, 
  0.001, 876.2, "tests performed", 1.0525656*^7, 5.430365*^6, 5.095291*^6, 
  5283., 5060., 121.61, 62.74, 58.87, 585., 52.78, 8.655541*^6, 402.606, 
  30.6, 11.733, 7.359, 33132.32, 0.5, 93.32, 6.74, 15.4, 35.4, "", 2.99, 
  82.97, 0.919}, {"ISR", "Asia", "Israel", "2021-05-14", 839079., 20., 
  31.571, 6380., 1., 0.714, 96941.254, 2.311, 3.648, 737.1, 0.116, 0.083, 
  0.62, 40., 4.621, 116., 13.402, "", "", "", "", 21684., 1.6550321*^7, 
  1912.107, 2.505, 27151., 3.137, 0.001, 860., "tests performed", 
  1.0527753*^7, 5.43113*^6, 5.096623*^6, 2097., 4797., 121.63, 62.75, 58.88, 
  554., 52.78, 8.655541*^6, 402.606, 30.6, 11.733, 7.359, 33132.32, 0.5, 
  93.32, 6.74, 15.4, 35.4, "", 2.99, 82.97, 0.919}, 
 {"ISR", "Asia", "Israel", "2021-05-15", 839118., 39., 33.143, 6381., 1., 
  0.714, 96945.76, 4.506, 3.829, 737.216, 0.116, 0.083, 0.64, 40., 4.621, 
  114., 13.171, "", "", "", "", 5708., 1.6556029*^7, 1912.767, 0.659, 26312., 
  3.04, 0.001, 793.9, "tests performed", 1.0528055*^7, 5.431259*^6, 
  5.096796*^6, 302., 4755., 121.63, 62.75, 58.88, 549., 52.78, 8.655541*^6, 
  402.606, 30.6, 11.733, 7.359, 33132.32, 0.5, 93.32, 6.74, 15.4, 35.4, "", 
  2.99, 82.97, 0.919}, {"ISR", "Asia", "Israel", "2021-05-16", 839119., 1., 
  32.143, 6382., 1., 0.714, 96945.875, 0.116, 3.714, 737.331, 0.116, 0.083, 
  0.65, 41., 4.737, 114., 13.171, 14., 1.617, 38., 4.39, 15993., 
  1.6572022*^7, 1914.614, 1.848, 24750., 2.859, 0.001, 770., 
  "tests performed", 1.0529615*^7, 5.431685*^6, 5.09793*^6, 1560., 3923., 
  121.65, 62.75, 58.9, 453., 52.78, 8.655541*^6, 402.606, 30.6, 11.733, 
  7.359, 33132.32, 0.5, 93.32, 6.74, 15.4, 35.4, "", 2.99, 82.97, 0.919}, 
 {"ISR", "Asia", "Israel", "2021-05-17", 839159., 40., 28.857, 6389., 7., 
  1.571, 96950.497, 4.621, 3.334, 738.14, 0.809, 0.182, 0.67, 40., 4.621, 
  107., 12.362, "", "", "", "", 9564., 1.6581586*^7, 1915.719, 1.105, 20300., 
  2.345, 0.001, 703.5, "tests performed", 1.053053*^7, 5.431866*^6, 
  5.098664*^6, 915., 3014., 121.66, 62.76, 58.91, 348., 52.78, 8.655541*^6, 
  402.606, 30.6, 11.733, 7.359, 33132.32, 0.5, 93.32, 6.74, 15.4, 35.4, "", 
  2.99, 82.97, 0.919}, {"ISR", "Asia", "Israel", "2021-05-18", 839167., 8., 
  23.857, 6392., 3., 2., 96951.421, 0.924, 2.756, 738.486, 0.347, 0.231, 
  0.69, 38., 4.39, 111., 12.824, "", "", "", "", 27655., 1.6609241*^7, 
  1918.914, 3.195, 19108., 2.208, 0.001, 800.9, "tests performed", 
  1.0537113*^7, 5.433671*^6, 5.103442*^6, 6583., 3091., 121.74, 62.78, 58.96, 
  357., 52.78, 8.655541*^6, 402.606, 30.6, 11.733, 7.359, 33132.32, 0.5, 
  93.32, 6.74, 15.4, 35.4, "", 2.99, 82.97, 0.919}, 
 {"ISR", "Asia", "Israel", "2021-05-19", 839221., 54., 27.286, 6395., 3., 
  2.286, 96957.66, 6.239, 3.152, 738.833, 0.347, 0.264, 0.74, 38., 4.39, 
  109., 12.593, "", "", "", "", 35438., 1.6644679*^7, 1923.009, 4.094, 
  19684., 2.274, 0.001, 721.4, "tests performed", 1.0543985*^7, 5.435694*^6, 
  5.108291*^6, 6872., 3373., 121.82, 62.8, 59.02, 390., 52.78, 8.655541*^6, 
  402.606, 30.6, 11.733, 7.359, 33132.32, 0.5, 93.32, 6.74, 15.4, 35.4, "", 
  2.99, 82.97, 0.919}, {"ISR", "Asia", "Israel", "2021-05-20", 839263., 42., 
  29.143, 6396., 1., 2.429, 96962.512, 4.852, 3.367, 738.949, 0.116, 0.281, 
  0.75, 40., 4.621, 114., 13.171, "", "", "", "", 24980., 1.6669659*^7, 
  1925.895, 2.886, 20146., 2.328, 0.001, 691.3, "tests performed", 
  1.0549776*^7, 5.437788*^6, 5.111988*^6, 5791., 3446., 121.88, 62.82, 59.06, 
  398., 52.78, 8.655541*^6, 402.606, 30.6, 11.733, 7.359, 33132.32, 0.5, 
  93.32, 6.74, 15.4, 35.4, "", 2.99, 82.97, 0.919}, 
 {"ISR", "Asia", "Israel", "2021-05-21", 839290., 27., 30.143, 6397., 1., 
  2.429, 96965.632, 3.119, 3.482, 739.064, 0.116, 0.281, 0.75, 38., 4.39, 
  103., 11.9, "", "", "", "", 28446., 1.6698105*^7, 1929.181, 3.286, 21112., 
  2.439, 0.001, 700.4, "tests performed", 1.0551995*^7, 5.438788*^6, 
  5.113207*^6, 2219., 3463., 121.91, 62.84, 59.07, 400., 52.78, 8.655541*^6, 
  402.606, 30.6, 11.733, 7.359, 33132.32, 0.5, 93.32, 6.74, 15.4, 35.4, "", 
  2.99, 82.97, 0.919}, {"ISR", "Asia", "Israel", "2021-05-22", 839308., 18., 
  27.143, 6397., 0., 2.286, 96967.711, 2.08, 3.136, 739.064, 0., 0.264, 0.73, 
  39., 4.506, 99., 11.438, "", "", "", "", 7576., 1.6705681*^7, 1930.056, 
  0.875, 21379., 2.47, 0.001, 787.6, "tests performed", 1.0552454*^7, 
  5.438926*^6, 5.113528*^6, 459., 3486., 121.92, 62.84, 59.08, 403., 52.78, 
  8.655541*^6, 402.606, 30.6, 11.733, 7.359, 33132.32, 0.5, 93.32, 6.74, 
  15.4, 35.4, "", 2.99, 82.97, 0.919}, {"ISR", "Asia", "Israel", 
  "2021-05-23", 839319., 11., 28.571, 6404., 7., 3.143, 96968.982, 1.271, 
  3.301, 739.873, 0.809, 0.363, 0.74, 39., 4.506, 102., 11.784, 13., 1.502, 
  37., 4.275, 19560., 1.6725241*^7, 1932.316, 2.26, 21888., 2.529, 0.001, 
  766.1, "tests performed", 1.0557758*^7, 5.441121*^6, 5.116637*^6, 5304., 
  4020., 121.98, 62.86, 59.11, 464., 52.78, 8.655541*^6, 402.606, 30.6, 
  11.733, 7.359, 33132.32, 0.5, 93.32, 6.74, 15.4, 35.4, "", 2.99, 82.97, 
  0.919}, {"ISR", "Asia", "Israel", "2021-05-24", 839367., 48., 29.714, 
  6406., 2., 2.429, 96974.528, 5.546, 3.433, 740.104, 0.231, 0.281, 0.74, 
  38., 4.39, 95., 10.976, "", "", "", "", 37942., 1.6763183*^7, 1936.7, 
  4.384, 25942., 2.997, 0.001, 873.1, "tests performed", 1.0563151*^7, 
  5.443089*^6, 5.120062*^6, 5393., 4660., 122.04, 62.89, 59.15, 538., 52.78, 
  8.655541*^6, 402.606, 30.6, 11.733, 7.359, 33132.32, 0.5, 93.32, 6.74, 
  15.4, 35.4, "", 2.99, 82.97, 0.919}, {"ISR", "Asia", "Israel", 
  "2021-05-25", 839389., 22., 31.714, 6406., 0., 2., 96977.069, 2.542, 3.664, 
  740.104, 0., 0.231, 0.71, 37., 4.275, 98., 11.322, "", "", "", "", 30189., 
  1.6793372*^7, 1940.187, 3.488, 26304., 3.039, 0.001, 829.4, 
  "tests performed", 1.056719*^7, 5.444727*^6, 5.122463*^6, 4039., 4297., 
  122.09, 62.9, 59.18, 496., 52.78, 8.655541*^6, 402.606, 30.6, 11.733, 
  7.359, 33132.32, 0.5, 93.32, 6.74, 15.4, 35.4, "", 2.99, 82.97, 0.919}, 
 {"ISR", "Asia", "Israel", "2021-05-26", 839408., 19., 26.714, 6406., 0., 
  1.571, 96979.264, 2.195, 3.086, 740.104, 0., 0.182, 0.69, 35., 4.044, 99., 
  11.438, "", "", "", "", 28735., 1.6822107*^7, 1943.507, 3.32, 25347., 
  2.928, 0.001, 948.8, "tests performed", 1.0570687*^7, 5.445936*^6, 
  5.124751*^6, 3497., 3815., 122.13, 62.92, 59.21, 441., 52.78, 8.655541*^6, 
  402.606, 30.6, 11.733, 7.359, 33132.32, 0.5, 93.32, 6.74, 15.4, 35.4, "", 
  2.99, 82.97, 0.919}, {"ISR", "Asia", "Israel", "2021-05-27", 839420., 12., 
  22.429, 6406., 0., 1.429, 96980.651, 1.386, 2.591, 740.104, 0., 0.165, 
  0.68, 33., 3.813, 88., 10.167, "", "", "", "", 30693., 1.68528*^7, 
  1947.053, 3.546, 26163., 3.023, 0.001, 1166.5, "tests performed", 
  1.0575224*^7, 5.447566*^6, 5.127658*^6, 4537., 3635., 122.18, 62.94, 59.24, 
  420., 52.78, 8.655541*^6, 402.606, 30.6, 11.733, 7.359, 33132.32, 0.5, 
  93.32, 6.74, 15.4, 35.4, "", 2.99, 82.97, 0.919}, 
 {"ISR", "Asia", "Israel", "2021-05-28", 839433., 13., 20.429, 6407., 1., 
  1.429, 96982.153, 1.502, 2.36, 740.219, 0.116, 0.165, 0.7, 33., 3.813, 85., 
  9.82, "", "", "", "", 33924., 1.6886724*^7, 1950.973, 3.919, 26946., 3.113, 
  0.001, 1319., "tests performed", 1.0577062*^7, 5.44818*^6, 5.128882*^6, 
  1838., 3581., 122.2, 62.94, 59.26, 414., 52.78, 8.655541*^6, 402.606, 30.6, 
  11.733, 7.359, 33132.32, 0.5, 93.32, 6.74, 15.4, 35.4, "", 2.99, 82.97, 
  0.919}, {"ISR", "Asia", "Israel", "2021-05-29", 839453., 20., 20.714, 
  6407., 0., 1.429, 96984.463, 2.311, 2.393, 740.219, 0., 0.165, 0.71, 32., 
  3.697, 82., 9.474, "", "", "", "", 10136., 1.689686*^7, 1952.144, 1.171, 
  27311., 3.155, 0.001, 1318.5, "tests performed", 1.0577325*^7, 5.448283*^6, 
  5.129042*^6, 263., 3553., 122.2, 62.95, 59.26, 410., 52.78, 8.655541*^6, 
  402.606, 30.6, 11.733, 7.359, 33132.32, 0.5, 93.32, 6.74, 15.4, 35.4, "", 
  2.99, 82.97, 0.919}, {"ISR", "Asia", "Israel", "2021-05-30", 839458., 5., 
  19.857, 6411., 4., 1., 96985.041, 0.578, 2.294, 740.682, 0.462, 0.116, 
  0.72, 32., 3.697, 84., 9.705, 7., 0.809, 32., 3.697, 22361., 1.6919221*^7, 
  1954.727, 2.583, 27711., 3.202, 0.001, 1395.5, "tests performed", 
  1.0580699*^7, 5.449817*^6, 5.130882*^6, 3374., 3277., 122.24, 62.96, 59.28, 
  379., 52.78, 8.655541*^6, 402.606, 30.6, 11.733, 7.359, 33132.32, 0.5, 
  93.32, 6.74, 15.4, 35.4, "", 2.99, 82.97, 0.919}, 
 {"ISR", "Asia", "Israel", "2021-05-31", 839475., 17., 15.429, 6412., 1., 
  0.857, 96987.005, 1.964, 1.783, 740.797, 0.116, 0.099, 0.73, 33., 3.813, 
  83., 9.589, "", "", "", "", 29550., 1.6948771*^7, 1958.141, 3.414, 26513., 
  3.063, 0.001, 1718.4, "tests performed", 1.0584152*^7, 5.451332*^6, 
  5.13282*^6, 3453., 3000., 122.28, 62.98, 59.3, 347., 52.78, 8.655541*^6, 
  402.606, 30.6, 11.733, 7.359, 33132.32, 0.5, 93.32, 6.74, 15.4, 35.4, "", 
  2.99, 82.97, 0.919}, {"ISR", "Asia", "Israel", "2021-06-01", 839511., 36., 
  17.429, 6413., 1., 1., 96991.164, 4.159, 2.014, 740.913, 0.116, 0.116, 
  0.75, 31., 3.582, 84., 9.705, "", "", "", "", 25811., 1.6974582*^7, 
  1961.123, 2.982, 25887., 2.991, 0.001, 1485.3, "tests performed", 
  1.0586965*^7, 5.452495*^6, 5.13447*^6, 2813., 2825., 122.31, 62.99, 59.32, 
  326., 29.63, 8.655541*^6, 402.606, 30.6, 11.733, 7.359, 33132.32, 0.5, 
  93.32, 6.74, 15.4, 35.4, "", 2.99, 82.97, 0.919}, 
 {"ISR", "Asia", "Israel", "2021-06-02", 839517., 6., 15.571, 6415., 2., 
  1.286, 96991.858, 0.693, 1.799, 741.144, 0.231, 0.149, 0.74, 28., 3.235, 
  76., 8.781, "", "", "", "", 18800., 1.6993382*^7, 1963.295, 2.172, 24468., 
  2.827, 0.001, 1571.4, "tests performed", 1.0589501*^7, 5.453711*^6, 
  5.13579*^6, 2536., 2688., 122.34, 63.01, 59.34, 311., 29.63, 8.655541*^6, 
  402.606, 30.6, 11.733, 7.359, 33132.32, 0.5, 93.32, 6.74, 15.4, 35.4, "", 
  2.99, 82.97, 0.919}, {"ISR", "Asia", "Israel", "2021-06-03", 839532., 15., 
  16., 6416., 1., 1.429, 96993.591, 1.733, 1.849, 741.259, 0.116, 0.165, 
  0.76, 28., 3.235, 74., 8.549, "", "", "", "", 17144., 1.7010526*^7, 
  1965.276, 1.981, 22532., 2.603, 0.001, 1408.2, "tests performed", 
  1.0592271*^7, 5.455208*^6, 5.137063*^6, 2770., 2435., 122.38, 63.03, 59.35, 
  281., 29.63, 8.655541*^6, 402.606, 30.6, 11.733, 7.359, 33132.32, 0.5, 
  93.32, 6.74, 15.4, 35.4, "", 2.99, 82.97, 0.919}, 
 {"ISR", "Asia", "Israel", "2021-06-04", 839539., 7., 15.143, 6417., 1., 
  1.429, 96994.399, 0.809, 1.749, 741.375, 0.116, 0.165, 0.78, 27., 3.119, 
  73., 8.434, "", "", "", "", 18697., 1.7029223*^7, 1967.436, 2.16, 20357., 
  2.352, 0.001, 1344.3, "tests performed", 1.0593737*^7, 5.45613*^6, 
  5.137607*^6, 1466., 2382., 122.39, 63.04, 59.36, 275., 29.63, 8.655541*^6, 
  402.606, 30.6, 11.733, 7.359, 33132.32, 0.5, 93.32, 6.74, 15.4, 35.4, "", 
  2.99, 82.97, 0.919}, {"ISR", "Asia", "Israel", "2021-06-05", 839566., 27., 
  16.143, 6418., 1., 1.571, 96997.519, 3.119, 1.865, 741.49, 0.116, 0.182, 
  0.8, 26., 3.004, 69., 7.972, "", "", "", "", 7621., 1.7036844*^7, 1968.316, 
  0.88, 19998., 2.31, 0.001, 1238.8, "tests performed", 1.0593903*^7, 
  5.45623*^6, 5.137673*^6, 166., 2368., 122.39, 63.04, 59.36, 274., "", 
  8.655541*^6, 402.606, 30.6, 11.733, 7.359, 33132.32, 0.5, 93.32, 6.74, 
  15.4, 35.4, "", 2.99, 82.97, 0.919}, {"ISR", "Asia", "Israel", 
  "2021-06-06", 839571., 5., 16.143, 6418., 0., 1., 96998.096, 0.578, 1.865, 
  741.49, 0., 0.116, 0.8, 26., 3.004, 72., 8.318, 11., 1.271, 24., 2.773, 
  18001., 1.7054845*^7, 1970.396, 2.08, 19375., 2.238, 0.001, 1200.2, 
  "tests performed", 1.0598913*^7, 5.460383*^6, 5.13853*^6, 5010., 2602., 
  122.45, 63.09, 59.37, 301., "", 8.655541*^6, 402.606, 30.6, 11.733, 7.359, 
  33132.32, 0.5, 93.32, 6.74, 15.4, 35.4, "", 2.99, 82.97, 0.919}, 
 {"ISR", "Asia", "Israel", "2021-06-07", 839585., 14., 15.714, 6418., 0., 
  0.857, 96999.714, 1.617, 1.816, 741.49, 0., 0.099, "", 25., 2.888, 66., 
  7.625, "", "", "", "", 17579., 1.7072424*^7, 1972.427, 2.031, 17665., 
  2.041, 0.001, 1124.2, "tests performed", 1.0602001*^7, 5.462996*^6, 
  5.139005*^6, 3088., 2550., 122.49, 63.12, 59.37, 295., "", 8.655541*^6, 
  402.606, 30.6, 11.733, 7.359, 33132.32, 0.5, 93.32, 6.74, 15.4, 35.4, "", 
  2.99, 82.97, 0.919}, {"ITA", "Europe", "Italy", "2020-01-31", 2., 2., "", 
  "", "", "", 0.033, 0.033, "", "", "", "", "", "", "", "", "", "", "", "", 
  "", "", "", "", "", "", "", "", "", "", "", "", "", "", "", "", "", "", "", 
  19.44, 6.0461828*^7, 205.859, 47.9, 23.021, 16.24, 35220.084, 2., 113.151, 
  4.78, 19.8, 27.8, "", 3.18, 83.51, 0.892}, {"ITA", "Europe", "Italy", 
  "2020-02-01", 2., 0., "", "", "", "", 0.033, 0., "", "", "", "", "", "", 
  "", "", "", "", "", "", "", "", "", "", "", "", "", "", "", "", "", "", "", 
  "", "", "", "", "", "", 19.44, 6.0461828*^7, 205.859, 47.9, 23.021, 16.24, 
  35220.084, 2., 113.151, 4.78, 19.8, 27.8, "", 3.18, 83.51, 0.892}, 
 {"ITA", "Europe", "Italy", "2020-02-02", 2., 0., "", "", "", "", 0.033, 0., 
  "", "", "", "", "", "", "", "", "", "", "", "", "", "", "", "", "", "", "", 
  "", "", "", "", "", "", "", "", "", "", "", "", 19.44, 6.0461828*^7, 
  205.859, 47.9, 23.021, 16.24, 35220.084, 2., 113.151, 4.78, 19.8, 27.8, "", 
  3.18, 83.51, 0.892}, {"ITA", "Europe", "Italy", "2020-02-03", 2., 0., "", 
  "", "", "", 0.033, 0., "", "", "", "", "", "", "", "", "", "", "", "", "", 
  "", "", "", "", "", "", "", "", "", "", "", "", "", "", "", "", "", "", 
  19.44, 6.0461828*^7, 205.859, 47.9, 23.021, 16.24, 35220.084, 2., 113.151, 
  4.78, 19.8, 27.8, "", 3.18, 83.51, 0.892}, {"ITA", "Europe", "Italy", 
  "2020-02-04", 2., 0., "", "", "", "", 0.033, 0., "", "", "", "", "", "", 
  "", "", "", "", "", "", "", "", "", "", "", "", "", "", "", "", "", "", "", 
  "", "", "", "", "", "", 19.44, 6.0461828*^7, 205.859, 47.9, 23.021, 16.24, 
  35220.084, 2., 113.151, 4.78, 19.8, 27.8, "", 3.18, 83.51, 0.892}, 
 {"ITA", "Europe", "Italy", "2020-02-05", 2., 0., 0.286, "", "", 0., 0.033, 
  0., 0.005, "", "", 0., "", "", "", "", "", "", "", "", "", "", "", "", "", 
  "", "", "", "", "", "", "", "", "", "", "", "", "", "", 19.44, 
  6.0461828*^7, 205.859, 47.9, 23.021, 16.24, 35220.084, 2., 113.151, 4.78, 
  19.8, 27.8, "", 3.18, 83.51, 0.892}, {"ITA", "Europe", "Italy", 
  "2020-02-06", 2., 0., 0.286, "", "", 0., 0.033, 0., 0.005, "", "", 0., "", 
  "", "", "", "", "", "", "", "", "", "", "", "", "", "", "", "", "", "", "", 
  "", "", "", "", "", "", "", 19.44, 6.0461828*^7, 205.859, 47.9, 23.021, 
  16.24, 35220.084, 2., 113.151, 4.78, 19.8, 27.8, "", 3.18, 83.51, 0.892}, 
 {"ITA", "Europe", "Italy", "2020-02-07", 3., 1., 0.143, "", "", 0., 0.05, 
  0.017, 0.002, "", "", 0., "", "", "", "", "", "", "", "", "", "", "", "", 
  "", "", "", "", "", "", "", "", "", "", "", "", "", "", "", 19.44, 
  6.0461828*^7, 205.859, 47.9, 23.021, 16.24, 35220.084, 2., 113.151, 4.78, 
  19.8, 27.8, "", 3.18, 83.51, 0.892}, {"ITA", "Europe", "Italy", 
  "2020-02-08", 3., 0., 0.143, "", "", 0., 0.05, 0., 0.002, "", "", 0., "", 
  "", "", "", "", "", "", "", "", "", "", "", "", "", "", "", "", "", "", "", 
  "", "", "", "", "", "", "", 19.44, 6.0461828*^7, 205.859, 47.9, 23.021, 
  16.24, 35220.084, 2., 113.151, 4.78, 19.8, 27.8, "", 3.18, 83.51, 0.892}, 
 {"ITA", "Europe", "Italy", "2020-02-09", 3., 0., 0.143, "", "", 0., 0.05, 
  0., 0.002, "", "", 0., "", "", "", "", "", "", "", "", "", "", "", "", "", 
  "", "", "", "", "", "", "", "", "", "", "", "", "", "", 19.44, 
  6.0461828*^7, 205.859, 47.9, 23.021, 16.24, 35220.084, 2., 113.151, 4.78, 
  19.8, 27.8, "", 3.18, 83.51, 0.892}, {"ITA", "Europe", "Italy", 
  "2020-02-10", 3., 0., 0.143, "", "", 0., 0.05, 0., 0.002, "", "", 0., "", 
  "", "", "", "", "", "", "", "", "", "", "", "", "", "", "", "", "", "", "", 
  "", "", "", "", "", "", "", 19.44, 6.0461828*^7, 205.859, 47.9, 23.021, 
  16.24, 35220.084, 2., 113.151, 4.78, 19.8, 27.8, "", 3.18, 83.51, 0.892}, 
 {"ITA", "Europe", "Italy", "2020-02-11", 3., 0., 0.143, "", "", 0., 0.05, 
  0., 0.002, "", "", 0., "", "", "", "", "", "", "", "", "", "", "", "", "", 
  "", "", "", "", "", "", "", "", "", "", "", "", "", "", 19.44, 
  6.0461828*^7, 205.859, 47.9, 23.021, 16.24, 35220.084, 2., 113.151, 4.78, 
  19.8, 27.8, "", 3.18, 83.51, 0.892}, {"ITA", "Europe", "Italy", 
  "2020-02-12", 3., 0., 0.143, "", "", 0., 0.05, 0., 0.002, "", "", 0., "", 
  "", "", "", "", "", "", "", "", "", "", "", "", "", "", "", "", "", "", "", 
  "", "", "", "", "", "", "", 19.44, 6.0461828*^7, 205.859, 47.9, 23.021, 
  16.24, 35220.084, 2., 113.151, 4.78, 19.8, 27.8, "", 3.18, 83.51, 0.892}, 
 {"ITA", "Europe", "Italy", "2020-02-13", 3., 0., 0.143, "", "", 0., 0.05, 
  0., 0.002, "", "", 0., "", "", "", "", "", "", "", "", "", "", "", "", "", 
  "", "", "", "", "", "", "", "", "", "", "", "", "", "", 19.44, 
  6.0461828*^7, 205.859, 47.9, 23.021, 16.24, 35220.084, 2., 113.151, 4.78, 
  19.8, 27.8, "", 3.18, 83.51, 0.892}, {"ITA", "Europe", "Italy", 
  "2020-02-14", 3., 0., 0., "", "", 0., 0.05, 0., 0., "", "", 0., "", "", "", 
  "", "", "", "", "", "", "", "", "", "", "", "", "", "", "", "", "", "", "", 
  "", "", "", "", "", 19.44, 6.0461828*^7, 205.859, 47.9, 23.021, 16.24, 
  35220.084, 2., 113.151, 4.78, 19.8, 27.8, "", 3.18, 83.51, 0.892}, 
 {"ITA", "Europe", "Italy", "2020-02-15", 3., 0., 0., "", "", 0., 0.05, 0., 
  0., "", "", 0., "", "", "", "", "", "", "", "", "", "", "", "", "", "", "", 
  "", "", "", "", "", "", "", "", "", "", "", "", 19.44, 6.0461828*^7, 
  205.859, 47.9, 23.021, 16.24, 35220.084, 2., 113.151, 4.78, 19.8, 27.8, "", 
  3.18, 83.51, 0.892}, {"ITA", "Europe", "Italy", "2020-02-16", 3., 0., 0., 
  "", "", 0., 0.05, 0., 0., "", "", 0., "", "", "", "", "", "", "", "", "", 
  "", "", "", "", "", "", "", "", "", "", "", "", "", "", "", "", "", "", 
  19.44, 6.0461828*^7, 205.859, 47.9, 23.021, 16.24, 35220.084, 2., 113.151, 
  4.78, 19.8, 27.8, "", 3.18, 83.51, 0.892}, {"ITA", "Europe", "Italy", 
  "2020-02-17", 3., 0., 0., "", "", 0., 0.05, 0., 0., "", "", 0., "", "", "", 
  "", "", "", "", "", "", "", "", "", "", "", "", "", "", "", "", "", "", "", 
  "", "", "", "", "", 19.44, 6.0461828*^7, 205.859, 47.9, 23.021, 16.24, 
  35220.084, 2., 113.151, 4.78, 19.8, 27.8, "", 3.18, 83.51, 0.892}, 
 {"ITA", "Europe", "Italy", "2020-02-18", 3., 0., 0., "", "", 0., 0.05, 0., 
  0., "", "", 0., "", "", "", "", "", "", "", "", "", "", "", "", "", "", "", 
  "", "", "", "", "", "", "", "", "", "", "", "", 19.44, 6.0461828*^7, 
  205.859, 47.9, 23.021, 16.24, 35220.084, 2., 113.151, 4.78, 19.8, 27.8, "", 
  3.18, 83.51, 0.892}, {"ITA", "Europe", "Italy", "2020-02-19", 3., 0., 0., 
  "", "", 0., 0.05, 0., 0., "", "", 0., "", "", "", "", "", "", "", "", "", 
  "", "", "", "", "", "", "", "", "", "", "", "", "", "", "", "", "", "", 
  19.44, 6.0461828*^7, 205.859, 47.9, 23.021, 16.24, 35220.084, 2., 113.151, 
  4.78, 19.8, 27.8, "", 3.18, 83.51, 0.892}, {"ITA", "Europe", "Italy", 
  "2020-02-20", 3., 0., 0., "", "", 0., 0.05, 0., 0., "", "", 0., "", "", "", 
  "", "", "", "", "", "", "", "", "", "", "", "", "", "", "", "", "", "", "", 
  "", "", "", "", "", 19.44, 6.0461828*^7, 205.859, 47.9, 23.021, 16.24, 
  35220.084, 2., 113.151, 4.78, 19.8, 27.8, "", 3.18, 83.51, 0.892}, 
 {"ITA", "Europe", "Italy", "2020-02-21", 20., 17., 2.429, 1., 1., 0.143, 
  0.331, 0.281, 0.04, 0.017, 0.017, 0.002, "", "", "", "", "", "", "", "", 
  "", "", "", "", "", "", "", "", "", "", "", "", "", "", "", "", "", "", "", 
  27.78, 6.0461828*^7, 205.859, 47.9, 23.021, 16.24, 35220.084, 2., 113.151, 
  4.78, 19.8, 27.8, "", 3.18, 83.51, 0.892}, {"ITA", "Europe", "Italy", 
  "2020-02-22", 62., 42., 8.429, 2., 1., 0.286, 1.025, 0.695, 0.139, 0.033, 
  0.017, 0.005, "", "", "", "", "", "", "", "", "", "", "", "", "", "", "", 
  "", "", "", "", "", "", "", "", "", "", "", "", 37.04, 6.0461828*^7, 
  205.859, 47.9, 23.021, 16.24, 35220.084, 2., 113.151, 4.78, 19.8, 27.8, "", 
  3.18, 83.51, 0.892}, {"ITA", "Europe", "Italy", "2020-02-23", 155., 93., 
  21.714, 3., 1., 0.429, 2.564, 1.538, 0.359, 0.05, 0.017, 0.007, "", "", "", 
  "", "", "", "", 477.478, 7.897, "", "", "", "", "", "", "", "", "", "", "", 
  "", "", "", "", "", "", "", 69.91, 6.0461828*^7, 205.859, 47.9, 23.021, 
  16.24, 35220.084, 2., 113.151, 4.78, 19.8, 27.8, "", 3.18, 83.51, 0.892}, 
 {"ITA", "Europe", "Italy", "2020-02-24", 229., 74., 32.286, 7., 4., 1., 
  3.788, 1.224, 0.534, 0.116, 0.066, 0.017, 3.55, 26., 0.43, 127., 2.1, "", 
  "", "", "", "", 4324., 0.072, "", "", "", "", "", "tests performed", "", 
  "", "", "", "", "", "", "", "", 69.91, 6.0461828*^7, 205.859, 47.9, 23.021, 
  16.24, 35220.084, 2., 113.151, 4.78, 19.8, 27.8, "", 3.18, 83.51, 0.892}, 
 {"ITA", "Europe", "Italy", "2020-02-25", 322., 93., 45.571, 10., 3., 1.429, 
  5.326, 1.538, 0.754, 0.165, 0.05, 0.024, 3.51, 35., 0.579, 149., 2.464, "", 
  "", "", "", 4299., 8623., 0.143, 0.071, "", "", "", "", "tests performed", 
  "", "", "", "", "", "", "", "", "", 69.91, 6.0461828*^7, 205.859, 47.9, 
  23.021, 16.24, 35220.084, 2., 113.151, 4.78, 19.8, 27.8, "", 3.18, 83.51, 
  0.892}, {"ITA", "Europe", "Italy", "2020-02-26", 453., 131., 64.286, 12., 
  2., 1.714, 7.492, 2.167, 1.063, 0.198, 0.033, 0.028, 3.44, 36., 0.595, 
  164., 2.712, "", "", "", "", 964., 9587., 0.159, 0.016, "", "", "", "", 
  "tests performed", "", "", "", "", "", "", "", "", "", 69.91, 6.0461828*^7, 
  205.859, 47.9, 23.021, 16.24, 35220.084, 2., 113.151, 4.78, 19.8, 27.8, "", 
  3.18, 83.51, 0.892}, {"ITA", "Europe", "Italy", "2020-02-27", 655., 202., 
  93.143, 17., 5., 2.429, 10.833, 3.341, 1.541, 0.281, 0.083, 0.04, 3.36, 
  56., 0.926, 304., 5.028, "", "", "", "", 2427., 12014., 0.199, 0.04, "", 
  "", "", "", "tests performed", "", "", "", "", "", "", "", "", "", 69.91, 
  6.0461828*^7, 205.859, 47.9, 23.021, 16.24, 35220.084, 2., 113.151, 4.78, 
  19.8, 27.8, "", 3.18, 83.51, 0.892}, {"ITA", "Europe", "Italy", 
  "2020-02-28", 888., 233., 124., 21., 4., 2.857, 14.687, 3.854, 2.051, 
  0.347, 0.066, 0.047, 3.25, 64., 1.059, 409., 6.765, "", "", "", "", 3681., 
  15695., 0.26, 0.061, "", "", "", "", "tests performed", "", "", "", "", "", 
  "", "", "", "", 69.91, 6.0461828*^7, 205.859, 47.9, 23.021, 16.24, 
  35220.084, 2., 113.151, 4.78, 19.8, 27.8, "", 3.18, 83.51, 0.892}, 
 {"ITA", "Europe", "Italy", "2020-02-29", 1128., 240., 152.286, 29., 8., 
  3.857, 18.656, 3.969, 2.519, 0.48, 0.132, 0.064, 3.12, 105., 1.737, 506., 
  8.369, "", "", "", "", 2966., 18661., 0.309, 0.049, "", "", "", "", 
  "tests performed", "", "", "", "", "", "", "", "", "", 69.91, 6.0461828*^7, 
  205.859, 47.9, 23.021, 16.24, 35220.084, 2., 113.151, 4.78, 19.8, 27.8, "", 
  3.18, 83.51, 0.892}, {"ITA", "Europe", "Italy", "2020-03-01", 1694., 566., 
  219.857, 34., 5., 4.429, 28.018, 9.361, 3.636, 0.562, 0.083, 0.073, 3.06, 
  140., 2.316, 779., 12.884, "", "", 2275.879, 37.642, 2466., 21127., 0.349, 
  0.041, "", "", "", "", "tests performed", "", "", "", "", "", "", "", "", 
  "", 69.91, 6.0461828*^7, 205.859, 47.9, 23.021, 16.24, 35220.084, 2., 
  113.151, 4.78, 19.8, 27.8, "", 3.18, 83.51, 0.892}, 
 {"ITA", "Europe", "Italy", "2020-03-02", 2036., 342., 258.143, 52., 18., 
  6.429, 33.674, 5.656, 4.27, 0.86, 0.298, 0.106, 2.86, 166., 2.746, 908., 
  15.018, "", "", "", "", 2218., 23345., 0.386, 0.037, 2717., 0.045, 0.095, 
  10.5, "tests performed", "", "", "", "", "", "", "", "", "", 69.91, 
  6.0461828*^7, 205.859, 47.9, 23.021, 16.24, 35220.084, 2., 113.151, 4.78, 
  19.8, 27.8, "", 3.18, 83.51, 0.892}, {"ITA", "Europe", "Italy", 
  "2020-03-03", 2502., 466., 311.429, 79., 27., 9.857, 41.381, 7.707, 5.151, 
  1.307, 0.447, 0.163, 2.74, 229., 3.788, 1263., 20.889, "", "", "", "", 
  2511., 25856., 0.428, 0.042, 2462., 0.041, 0.126, 7.9, "tests performed", 
  "", "", "", "", "", "", "", "", "", 69.91, 6.0461828*^7, 205.859, 47.9, 
  23.021, 16.24, 35220.084, 2., 113.151, 4.78, 19.8, 27.8, "", 3.18, 83.51, 
  0.892}, {"ITA", "Europe", "Italy", "2020-03-04", 3089., 587., 376.571, 
  107., 28., 13.571, 51.09, 9.709, 6.228, 1.77, 0.463, 0.224, 2.63, 295., 
  4.879, 1641., 27.141, "", "", "", "", 3981., 29837., 0.493, 0.066, 2893., 
  0.048, 0.13, 7.7, "tests performed", "", "", "", "", "", "", "", "", "", 
  72.69, 6.0461828*^7, 205.859, 47.9, 23.021, 16.24, 35220.084, 2., 113.151, 
  4.78, 19.8, 27.8, "", 3.18, 83.51, 0.892}, {"ITA", "Europe", "Italy", 
  "2020-03-05", 3858., 769., 457.571, 148., 41., 18.714, 63.809, 12.719, 
  7.568, 2.448, 0.678, 0.31, 2.55, 351., 5.805, 2141., 35.411, "", "", "", 
  "", 2525., 32362., 0.535, 0.042, 2907., 0.048, 0.157, 6.4, 
  "tests performed", "", "", "", "", "", "", "", "", "", 74.54, 6.0461828*^7, 
  205.859, 47.9, 23.021, 16.24, 35220.084, 2., 113.151, 4.78, 19.8, 27.8, "", 
  3.18, 83.51, 0.892}, {"ITA", "Europe", "Italy", "2020-03-06", 4636., 778., 
  535.429, 197., 49., 25.143, 76.676, 12.868, 8.856, 3.258, 0.81, 0.416, 
  2.52, 462., 7.641, 2856., 47.236, "", "", "", "", 3997., 36359., 0.601, 
  0.066, 2952., 0.049, 0.181, 5.5, "tests performed", "", "", "", "", "", "", 
  "", "", "", 74.54, 6.0461828*^7, 205.859, 47.9, 23.021, 16.24, 35220.084, 
  2., 113.151, 4.78, 19.8, 27.8, "", 3.18, 83.51, 0.892}, 
 {"ITA", "Europe", "Italy", "2020-03-07", 5883., 1247., 679.286, 233., 36., 
  29.143, 97.301, 20.625, 11.235, 3.854, 0.595, 0.482, 2.52, 567., 9.378, 
  3218., 53.224, "", "", "", "", 5703., 42062., 0.696, 0.094, 3343., 0.055, 
  0.203, 4.9, "tests performed", "", "", "", "", "", "", "", "", "", 74.54, 
  6.0461828*^7, 205.859, 47.9, 23.021, 16.24, 35220.084, 2., 113.151, 4.78, 
  19.8, 27.8, "", 3.18, 83.51, 0.892}, {"ITA", "Europe", "Italy", 
  "2020-03-08", 7375., 1492., 811.571, 366., 133., 47.429, 121.978, 24.677, 
  13.423, 6.053, 2.2, 0.784, 2.45, 650., 10.751, 4207., 69.581, "", "", 
  7180.423, 118.76, 7875., 49937., 0.826, 0.13, 4116., 0.068, 0.197, 5.1, 
  "tests performed", "", "", "", "", "", "", "", "", "", 74.54, 6.0461828*^7, 
  205.859, 47.9, 23.021, 16.24, 35220.084, 2., 113.151, 4.78, 19.8, 27.8, "", 
  3.18, 83.51, 0.892}, {"ITA", "Europe", "Italy", "2020-03-09", 9172., 1797., 
  1019.429, 463., 97., 58.714, 151.699, 29.721, 16.861, 7.658, 1.604, 0.971, 
  2.42, 733., 12.123, 5049., 83.507, "", "", "", "", 3889., 53826., 0.89, 
  0.064, 4354., 0.072, 0.234, 4.3, "tests performed", "", "", "", "", "", "", 
  "", "", "", 74.54, 6.0461828*^7, 205.859, 47.9, 23.021, 16.24, 35220.084, 
  2., 113.151, 4.78, 19.8, 27.8, "", 3.18, 83.51, 0.892}, 
 {"ITA", "Europe", "Italy", "2020-03-10", 10149., 977., 1092.429, 631., 168., 
  78.857, 167.858, 16.159, 18.068, 10.436, 2.779, 1.304, 2.31, 877., 14.505, 
  5915., 97.83, "", "", "", "", 6935., 60761., 1.005, 0.115, 4986., 0.082, 
  0.219, 4.6, "tests performed", "", "", "", "", "", "", "", "", "", 82.41, 
  6.0461828*^7, 205.859, 47.9, 23.021, 16.24, 35220.084, 2., 113.151, 4.78, 
  19.8, 27.8, "", 3.18, 83.51, 0.892}, {"ITA", "Europe", "Italy", 
  "2020-03-11", 12462., 2313., 1339., 827., 196., 102.857, 206.114, 38.256, 
  22.146, 13.678, 3.242, 1.701, 2.29, 1028., 17.002, 6866., 113.559, "", "", 
  "", "", 12393., 73154., 1.21, 0.205, 6188., 0.102, 0.216, 4.6, 
  "tests performed", "", "", "", "", "", "", "", "", "", 85.19, 6.0461828*^7, 
  205.859, 47.9, 23.021, 16.24, 35220.084, 2., 113.151, 4.78, 19.8, 27.8, "", 
  3.18, 83.51, 0.892}, {"ITA", "Europe", "Italy", "2020-03-12", 15113., 
  2651., 1607.857, 1016., 189., 124., 249.959, 43.846, 26.593, 16.804, 3.126, 
  2.051, 2.22, 1153., 19.07, 7803., 129.057, "", "", "", "", 12857., 86011., 
  1.423, 0.213, 7664., 0.127, 0.21, 4.8, "tests performed", "", "", "", "", 
  "", "", "", "", "", 85.19, 6.0461828*^7, 205.859, 47.9, 23.021, 16.24, 
  35220.084, 2., 113.151, 4.78, 19.8, 27.8, "", 3.18, 83.51, 0.892}, 
 {"ITA", "Europe", "Italy", "2020-03-13", 17660., 2547., 1860.571, 1266., 
  250., 152.714, 292.085, 42.126, 30.773, 20.939, 4.135, 2.526, 2.14, 1328., 
  21.964, 8754., 144.786, "", "", "", "", 11477., 97488., 1.612, 0.19, 8733., 
  0.144, 0.213, 4.7, "tests performed", "", "", "", "", "", "", "", "", "", 
  85.19, 6.0461828*^7, 205.859, 47.9, 23.021, 16.24, 35220.084, 2., 113.151, 
  4.78, 19.8, 27.8, "", 3.18, 83.51, 0.892}, {"ITA", "Europe", "Italy", 
  "2020-03-14", 21157., 3497., 2182., 1441., 175., 172.571, 349.923, 57.838, 
  36.089, 23.833, 2.894, 2.854, 2.06, 1518., 25.107, 9890., 163.574, "", "", 
  "", "", 11682., 109170., 1.806, 0.193, 9587., 0.159, 0.228, 4.4, 
  "tests performed", "", "", "", "", "", "", "", "", "", 85.19, 6.0461828*^7, 
  205.859, 47.9, 23.021, 16.24, 35220.084, 2., 113.151, 4.78, 19.8, 27.8, "", 
  3.18, 83.51, 0.892}, {"ITA", "Europe", "Italy", "2020-03-15", 24747., 
  3590., 2481.714, 1809., 368., 206.143, 409.3, 59.376, 41.046, 29.92, 6.086, 
  3.409, 1.97, 1672., 27.654, 11335., 187.474, "", "", 13105.818, 216.762, 
  15729., 124899., 2.066, 0.26, 10709., 0.177, 0.232, 4.3, "tests performed", 
  "", "", "", "", "", "", "", "", "", 85.19, 6.0461828*^7, 205.859, 47.9, 
  23.021, 16.24, 35220.084, 2., 113.151, 4.78, 19.8, 27.8, "", 3.18, 83.51, 
  0.892}, {"ITA", "Europe", "Italy", "2020-03-16", 27980., 3233., 2686.857, 
  2158., 349., 242.143, 462.771, 53.472, 44.439, 35.692, 5.772, 4.005, 1.91, 
  1851., 30.614, 12876., 212.961, "", "", "", "", 13063., 137962., 2.282, 
  0.216, 12019., 0.199, 0.224, 4.5, "tests performed", "", "", "", "", "", 
  "", "", "", "", 85.19, 6.0461828*^7, 205.859, 47.9, 23.021, 16.24, 
  35220.084, 2., 113.151, 4.78, 19.8, 27.8, "", 3.18, 83.51, 0.892}, 
 {"ITA", "Europe", "Italy", "2020-03-17", 31506., 3526., 3051., 2503., 345., 
  267.429, 521.089, 58.318, 50.462, 41.398, 5.706, 4.423, 1.88, 2060., 
  34.071, 14954., 247.33, "", "", "", "", 10695., 148657., 2.459, 0.177, 
  12557., 0.208, 0.243, 4.1, "tests performed", "", "", "", "", "", "", "", 
  "", "", 85.19, 6.0461828*^7, 205.859, 47.9, 23.021, 16.24, 35220.084, 2., 
  113.151, 4.78, 19.8, 27.8, "", 3.18, 83.51, 0.892}, 
 {"ITA", "Europe", "Italy", "2020-03-18", 35713., 4207., 3321.571, 2978., 
  475., 307.286, 590.67, 69.581, 54.937, 49.254, 7.856, 5.082, 1.83, 2257., 
  37.329, 16620., 274.884, "", "", "", "", 16884., 165541., 2.738, 0.279, 
  13198., 0.218, 0.252, 4., "tests performed", "", "", "", "", "", "", "", 
  "", "", 85.19, 6.0461828*^7, 205.859, 47.9, 23.021, 16.24, 35220.084, 2., 
  113.151, 4.78, 19.8, 27.8, "", 3.18, 83.51, 0.892}, 
 {"ITA", "Europe", "Italy", "2020-03-19", 41035., 5322., 3703.143, 3405., 
  427., 341.286, 678.693, 88.022, 61.248, 56.317, 7.062, 5.645, 1.78, 2498., 
  41.315, 18255., 301.926, "", "", "", "", 17236., 182777., 3.023, 0.285, 
  13824., 0.229, 0.268, 3.7, "tests performed", "", "", "", "", "", "", "", 
  "", "", 85.19, 6.0461828*^7, 205.859, 47.9, 23.021, 16.24, 35220.084, 2., 
  113.151, 4.78, 19.8, 27.8, "", 3.18, 83.51, 0.892}, 
 {"ITA", "Europe", "Italy", "2020-03-20", 47021., 5986., 4194.429, 4032., 
  627., 395.143, 777.697, 99.005, 69.373, 66.687, 10.37, 6.535, 1.73, 2655., 
  43.912, 18675., 308.873, "", "", "", "", 24109., 206886., 3.422, 0.399, 
  15628., 0.258, 0.268, 3.7, "tests performed", "", "", "", "", "", "", "", 
  "", "", 91.67, 6.0461828*^7, 205.859, 47.9, 23.021, 16.24, 35220.084, 2., 
  113.151, 4.78, 19.8, 27.8, "", 3.18, 83.51, 0.892}, 
 {"ITA", "Europe", "Italy", "2020-03-21", 53578., 6557., 4631.571, 4825., 
  793., 483.429, 886.146, 108.449, 76.603, 79.802, 13.116, 7.996, 1.63, 
  2857., 47.253, 20565., 340.132, "", "", "", "", 26336., 233222., 3.857, 
  0.436, 17722., 0.293, 0.261, 3.8, "tests performed", "", "", "", "", "", 
  "", "", "", "", 91.67, 6.0461828*^7, 205.859, 47.9, 23.021, 16.24, 
  35220.084, 2., 113.151, 4.78, 19.8, 27.8, "", 3.18, 83.51, 0.892}, 
 {"ITA", "Europe", "Italy", "2020-03-22", 59138., 5560., 4913., 5476., 651., 
  523.857, 978.105, 91.959, 81.258, 90.57, 10.767, 8.664, 1.52, 3009., 
  49.767, 22855., 378.007, "", "", 18469.594, 305.475, 25180., 258402., 
  4.274, 0.416, 19072., 0.315, 0.258, 3.9, "tests performed", "", "", "", "", 
  "", "", "", "", "", 91.67, 6.0461828*^7, 205.859, 47.9, 23.021, 16.24, 
  35220.084, 2., 113.151, 4.78, 19.8, 27.8, "", 3.18, 83.51, 0.892}, 
 {"ITA", "Europe", "Italy", "2020-03-23", 63927., 4789., 5135.286, 6077., 
  601., 559.857, 1057.312, 79.207, 84.934, 100.51, 9.94, 9.26, 1.44, 3204., 
  52.992, 23896., 395.225, "", "", "", "", 17066., 275468., 4.556, 0.282, 
  19644., 0.325, 0.261, 3.8, "tests performed", "", "", "", "", "", "", "", 
  "", "", 91.67, 6.0461828*^7, 205.859, 47.9, 23.021, 16.24, 35220.084, 2., 
  113.151, 4.78, 19.8, 27.8, "", 3.18, 83.51, 0.892}, 
 {"ITA", "Europe", "Italy", "2020-03-24", 69176., 5249., 5381.429, 6820., 
  743., 616.714, 1144.127, 86.815, 89.005, 112.798, 12.289, 10.2, 1.38, 
  3396., 56.168, 25333., 418.992, "", "", "", "", 21496., 296964., 4.912, 
  0.356, 21187., 0.35, 0.254, 3.9, "tests performed", "", "", "", "", "", "", 
  "", "", "", 91.67, 6.0461828*^7, 205.859, 47.9, 23.021, 16.24, 35220.084, 
  2., 113.151, 4.78, 19.8, 27.8, "", 3.18, 83.51, 0.892}, 
 {"ITA", "Europe", "Italy", "2020-03-25", 74386., 5210., 5524.714, 7503., 
  683., 646.429, 1230.297, 86.17, 91.375, 124.095, 11.296, 10.692, 1.3, 
  3489., 57.706, 26601., 439.964, "", "", "", "", 27481., 324445., 5.366, 
  0.455, 22701., 0.375, 0.243, 4.1, "tests performed", "", "", "", "", "", 
  "", "", "", "", 91.67, 6.0461828*^7, 205.859, 47.9, 23.021, 16.24, 
  35220.084, 2., 113.151, 4.78, 19.8, 27.8, "", 3.18, 83.51, 0.892}, 
 {"ITA", "Europe", "Italy", "2020-03-26", 80589., 6203., 5650.571, 8215., 
  712., 687.143, 1332.891, 102.594, 93.457, 135.871, 11.776, 11.365, 1.24, 
  3612., 59.74, 28365., 469.139, "", "", "", "", 36615., 361060., 5.972, 
  0.606, 25469., 0.421, 0.222, 4.5, "tests performed", "", "", "", "", "", 
  "", "", "", "", 91.67, 6.0461828*^7, 205.859, 47.9, 23.021, 16.24, 
  35220.084, 2., 113.151, 4.78, 19.8, 27.8, "", 3.18, 83.51, 0.892}, 
 {"ITA", "Europe", "Italy", "2020-03-27", 86498., 5909., 5639.571, 9134., 
  919., 728.857, 1430.622, 97.731, 93.275, 151.071, 15.2, 12.055, 1.17, 
  3732., 61.725, 29761., 492.228, "", "", "", "", 33019., 394079., 6.518, 
  0.546, 26742., 0.442, 0.211, 4.7, "tests performed", "", "", "", "", "", 
  "", "", "", "", 91.67, 6.0461828*^7, 205.859, 47.9, 23.021, 16.24, 
  35220.084, 2., 113.151, 4.78, 19.8, 27.8, "", 3.18, 83.51, 0.892}, 
 {"ITA", "Europe", "Italy", "2020-03-28", 92472., 5974., 5556.286, 10023., 
  889., 742.571, 1529.428, 98.806, 91.897, 165.774, 14.703, 12.282, 1.11, 
  3856., 63.776, 30532., 504.98, "", "", "", "", 35447., 429526., 7.104, 
  0.586, 28043., 0.464, 0.198, 5., "tests performed", "", "", "", "", "", "", 
  "", "", "", 91.67, 6.0461828*^7, 205.859, 47.9, 23.021, 16.24, 35220.084, 
  2., 113.151, 4.78, 19.8, 27.8, "", 3.18, 83.51, 0.892}, 
 {"ITA", "Europe", "Italy", "2020-03-29", 97689., 5217., 5507.286, 10779., 
  756., 757.571, 1615.714, 86.286, 91.087, 178.278, 12.504, 12.53, 1.06, 
  3906., 64.603, 31292., 517.55, "", "", 15326.955, 253.498, 24504., 454030., 
  7.509, 0.405, 27947., 0.462, 0.197, 5.1, "tests performed", "", "", "", "", 
  "", "", "", "", "", 91.67, 6.0461828*^7, 205.859, 47.9, 23.021, 16.24, 
  35220.084, 2., 113.151, 4.78, 19.8, 27.8, "", 3.18, 83.51, 0.892}, 
 {"ITA", "Europe", "Italy", "2020-03-30", 101739., 4050., 5401.714, 11591., 
  812., 787.714, 1682.698, 66.984, 89.341, 191.708, 13.43, 13.028, 1.03, 
  3981., 65.843, 31776., 525.555, "", "", "", "", 23329., 477359., 7.895, 
  0.386, 28842., 0.477, 0.187, 5.3, "tests performed", "", "", "", "", "", 
  "", "", "", "", 91.67, 6.0461828*^7, 205.859, 47.9, 23.021, 16.24, 
  35220.084, 2., 113.151, 4.78, 19.8, 27.8, "", 3.18, 83.51, 0.892}, 
 {"ITA", "Europe", "Italy", "2020-03-31", 105792., 4053., 5230.857, 12428., 
  837., 801.143, 1749.732, 67.034, 86.515, 205.551, 13.843, 13.25, 1., 4023., 
  66.538, 32215., 532.816, "", "", "", "", 29609., 506968., 8.385, 0.49, 
  30001., 0.496, 0.174, 5.7, "tests performed", "", "", "", "", "", "", "", 
  "", "", 91.67, 6.0461828*^7, 205.859, 47.9, 23.021, 16.24, 35220.084, 2., 
  113.151, 4.78, 19.8, 27.8, "", 3.18, 83.51, 0.892}, 
 {"ITA", "Europe", "Italy", "2020-04-01", 110574., 4782., 5169.714, 13155., 
  727., 807.429, 1828.823, 79.091, 85.504, 217.575, 12.024, 13.354, 0.97, 
  4035., 66.736, 32438., 536.504, "", "", "", "", 34455., 541423., 8.955, 
  0.57, 30997., 0.513, 0.167, 6., "tests performed", "", "", "", "", "", "", 
  "", "", "", 91.67, 6.0461828*^7, 205.859, 47.9, 23.021, 16.24, 35220.084, 
  2., 113.151, 4.78, 19.8, 27.8, "", 3.18, 83.51, 0.892}, 
 {"ITA", "Europe", "Italy", "2020-04-02", 115242., 4668., 4950.429, 13915., 
  760., 814.286, 1906.029, 77.206, 81.877, 230.145, 12.57, 13.468, 0.94, 
  4053., 67.034, 32593., 539.067, "", "", "", "", 39809., 581232., 9.613, 
  0.658, 31453., 0.52, 0.157, 6.4, "tests performed", "", "", "", "", "", "", 
  "", "", "", 91.67, 6.0461828*^7, 205.859, 47.9, 23.021, 16.24, 35220.084, 
  2., 113.151, 4.78, 19.8, 27.8, "", 3.18, 83.51, 0.892}, 
 {"ITA", "Europe", "Italy", "2020-04-03", 119827., 4585., 4761.286, 14681., 
  766., 792.429, 1981.862, 75.833, 78.749, 242.814, 12.669, 13.106, 0.92, 
  4068., 67.282, 32809., 542.64, "", "", "", "", 38617., 619849., 10.252, 
  0.639, 32253., 0.533, 0.148, 6.8, "tests performed", "", "", "", "", "", 
  "", "", "", "", 91.67, 6.0461828*^7, 205.859, 47.9, 23.021, 16.24, 
  35220.084, 2., 113.151, 4.78, 19.8, 27.8, "", 3.18, 83.51, 0.892}, 
 {"ITA", "Europe", "Italy", "2020-04-04", 124632., 4805., 4594.286, 15362., 
  681., 762.714, 2061.334, 79.472, 75.987, 254.078, 11.263, 12.615, 0.9, 
  3994., 66.058, 33004., 545.865, "", "", "", "", 37375., 657224., 10.87, 
  0.618, 32528., 0.538, 0.141, 7.1, "tests performed", "", "", "", "", "", 
  "", "", "", "", 91.67, 6.0461828*^7, 205.859, 47.9, 23.021, 16.24, 
  35220.084, 2., 113.151, 4.78, 19.8, 27.8, "", 3.18, 83.51, 0.892}, 
 {"ITA", "Europe", "Italy", "2020-04-05", 128948., 4316., 4465.571, 15887., 
  525., 729.714, 2132.718, 71.384, 73.858, 262.761, 8.683, 12.069, 0.9, 
  3977., 65.777, 32926., 544.575, "", "", 9419.807, 155.798, 34237., 691461., 
  11.436, 0.566, 33919., 0.561, 0.132, 7.6, "tests performed", "", "", "", 
  "", "", "", "", "", "", 91.67, 6.0461828*^7, 205.859, 47.9, 23.021, 16.24, 
  35220.084, 2., 113.151, 4.78, 19.8, 27.8, "", 3.18, 83.51, 0.892}, 
 {"ITA", "Europe", "Italy", "2020-04-06", 132547., 3599., 4401.143, 16523., 
  636., 704.571, 2192.243, 59.525, 72.792, 273.28, 10.519, 11.653, 0.9, 
  3898., 64.47, 32874., 543.715, "", "", "", "", 30271., 721732., 11.937, 
  0.501, 34910., 0.577, 0.126, 7.9, "tests performed", "", "", "", "", "", 
  "", "", "", "", 91.67, 6.0461828*^7, 205.859, 47.9, 23.021, 16.24, 
  35220.084, 2., 113.151, 4.78, 19.8, 27.8, "", 3.18, 83.51, 0.892}, 
 {"ITA", "Europe", "Italy", "2020-04-07", 135586., 3039., 4256.286, 17127., 
  604., 671.286, 2242.506, 50.263, 70.396, 283.27, 9.99, 11.103, 0.89, 3792., 
  62.717, 32510., 537.695, "", "", "", "", 33713., 755445., 12.495, 0.558, 
  35497., 0.587, 0.12, 8.3, "tests performed", "", "", "", "", "", "", "", 
  "", "", 91.67, 6.0461828*^7, 205.859, 47.9, 23.021, 16.24, 35220.084, 2., 
  113.151, 4.78, 19.8, 27.8, "", 3.18, 83.51, 0.892}, 
 {"ITA", "Europe", "Italy", "2020-04-08", 139422., 3836., 4121.143, 17669., 
  542., 644.857, 2305.951, 63.445, 68.161, 292.234, 8.964, 10.666, 0.89, 
  3693., 61.08, 32178., 532.204, "", "", "", "", 51680., 807125., 13.349, 
  0.855, 37957., 0.628, 0.109, 9.2, "tests performed", "", "", "", "", "", 
  "", "", "", "", 91.67, 6.0461828*^7, 205.859, 47.9, 23.021, 16.24, 
  35220.084, 2., 113.151, 4.78, 19.8, 27.8, "", 3.18, 83.51, 0.892}, 
 {"ITA", "Europe", "Italy", "2020-04-09", 143626., 4204., 4054.857, 18279., 
  610., 623.429, 2375.482, 69.531, 67.065, 302.323, 10.089, 10.311, 0.89, 
  3605., 59.624, 32004., 529.326, "", "", "", "", 46244., 853369., 14.114, 
  0.765, 38877., 0.643, 0.104, 9.6, "tests performed", "", "", "", "", "", 
  "", "", "", "", 91.67, 6.0461828*^7, 205.859, 47.9, 23.021, 16.24, 
  35220.084, 2., 113.151, 4.78, 19.8, 27.8, "", 3.18, 83.51, 0.892}, 
 {"ITA", "Europe", "Italy", "2020-04-10", 147577., 3951., 3964.286, 18849., 
  570., 595.429, 2440.829, 65.347, 65.567, 311.75, 9.427, 9.848, 0.89, 3497., 
  57.838, 31739., 524.943, "", "", "", "", 53495., 906864., 14.999, 0.885, 
  41002., 0.678, 0.097, 10.3, "tests performed", "", "", "", "", "", "", "", 
  "", "", 87.96, 6.0461828*^7, 205.859, 47.9, 23.021, 16.24, 35220.084, 2., 
  113.151, 4.78, 19.8, 27.8, "", 3.18, 83.51, 0.892}, 
 {"ITA", "Europe", "Italy", "2020-04-11", 152271., 4694., 3948.429, 19468., 
  619., 586.571, 2518.465, 77.636, 65.304, 321.988, 10.238, 9.702, 0.9, 
  3381., 55.92, 31525., 521.403, "", "", "", "", 56609., 963473., 15.935, 
  0.936, 43750., 0.724, 0.09, 11.1, "tests performed", "", "", "", "", "", 
  "", "", "", "", 87.96, 6.0461828*^7, 205.859, 47.9, 23.021, 16.24, 
  35220.084, 2., 113.151, 4.78, 19.8, 27.8, "", 3.18, 83.51, 0.892}, 
 {"ITA", "Europe", "Italy", "2020-04-12", 156363., 4092., 3916.429, 19899., 
  431., 573.143, 2586.144, 67.679, 64.775, 329.117, 7.128, 9.479, 0.9, 3343., 
  55.291, 31190., 515.863, "", "", 6494.111, 107.408, 46720., 1.010193*^6, 
  16.708, 0.773, 45533., 0.753, 0.086, 11.6, "tests performed", "", "", "", 
  "", "", "", "", "", "", 93.52, 6.0461828*^7, 205.859, 47.9, 23.021, 16.24, 
  35220.084, 2., 113.151, 4.78, 19.8, 27.8, "", 3.18, 83.51, 0.892}, 
 {"ITA", "Europe", "Italy", "2020-04-13", 159516., 3153., 3852.714, 20465., 
  566., 563.143, 2638.293, 52.149, 63.721, 338.478, 9.361, 9.314, 0.88, 
  3260., 53.918, 31283., 517.401, "", "", "", "", 36717., 1.04691*^6, 17.315, 
  0.607, 46454., 0.768, 0.083, 12.1, "tests performed", "", "", "", "", "", 
  "", "", "", "", 93.52, 6.0461828*^7, 205.859, 47.9, 23.021, 16.24, 
  35220.084, 2., 113.151, 4.78, 19.8, 27.8, "", 3.18, 83.51, 0.892}, 
 {"ITA", "Europe", "Italy", "2020-04-14", 162488., 2972., 3843.143, 21067., 
  602., 562.857, 2687.448, 49.155, 63.563, 348.435, 9.957, 9.309, 0.86, 
  3186., 52.694, 31197., 515.978, "", "", "", "", 26779., 1.073689*^6, 
  17.758, 0.443, 45463., 0.752, 0.085, 11.8, "tests performed", "", "", "", 
  "", "", "", "", "", "", 93.52, 6.0461828*^7, 205.859, 47.9, 23.021, 16.24, 
  35220.084, 2., 113.151, 4.78, 19.8, 27.8, "", 3.18, 83.51, 0.892}, 
 {"ITA", "Europe", "Italy", "2020-04-15", 165155., 2667., 3676.143, 21645., 
  578., 568., 2731.558, 44.11, 60.801, 357.994, 9.56, 9.394, 0.84, 3079., 
  50.925, 30722., 508.122, "", "", "", "", 43715., 1.117404*^6, 18.481, 
  0.723, 44326., 0.733, 0.083, 12.1, "tests performed", "", "", "", "", "", 
  "", "", "", "", 93.52, 6.0461828*^7, 205.859, 47.9, 23.021, 16.24, 
  35220.084, 2., 113.151, 4.78, 19.8, 27.8, "", 3.18, 83.51, 0.892}, 
 {"ITA", "Europe", "Italy", "2020-04-16", 168941., 3786., 3616.429, 22170., 
  525., 555.857, 2794.176, 62.618, 59.813, 366.678, 8.683, 9.194, 0.85, 
  2936., 48.56, 29829., 493.353, "", "", "", "", 60999., 1.178403*^6, 19.49, 
  1.009, 46433., 0.768, 0.078, 12.8, "tests performed", "", "", "", "", "", 
  "", "", "", "", 93.52, 6.0461828*^7, 205.859, 47.9, 23.021, 16.24, 
  35220.084, 2., 113.151, 4.78, 19.8, 27.8, "", 3.18, 83.51, 0.892}, 
 {"ITA", "Europe", "Italy", "2020-04-17", 172434., 3493., 3551., 22745., 
  575., 556.571, 2851.948, 57.772, 58.731, 376.188, 9.51, 9.205, 0.84, 2812., 
  46.509, 28598., 472.993, "", "", "", "", 65705., 1.244108*^6, 20.577, 
  1.087, 48178., 0.797, 0.074, 13.6, "tests performed", "", "", "", "", "", 
  "", "", "", "", 93.52, 6.0461828*^7, 205.859, 47.9, 23.021, 16.24, 
  35220.084, 2., 113.151, 4.78, 19.8, 27.8, "", 3.18, 83.51, 0.892}, 
 {"ITA", "Europe", "Italy", "2020-04-18", 175925., 3491., 3379.143, 23227., 
  482., 537., 2909.687, 57.739, 55.889, 384.16, 7.972, 8.882, 0.84, 2733., 
  45.202, 27740., 458.802, "", "", "", "", 61725., 1.305833*^6, 21.598, 
  1.021, 48909., 0.809, 0.069, 14.5, "tests performed", "", "", "", "", "", 
  "", "", "", "", 93.52, 6.0461828*^7, 205.859, 47.9, 23.021, 16.24, 
  35220.084, 2., 113.151, 4.78, 19.8, 27.8, "", 3.18, 83.51, 0.892}, 
 {"ITA", "Europe", "Italy", "2020-04-19", 178972., 3047., 3229.857, 23660., 
  433., 537.286, 2960.083, 50.395, 53.42, 391.321, 7.162, 8.886, 0.84, 2635., 
  43.581, 27668., 457.611, "", "", 4631.844, 76.608, 50708., 1.356541*^6, 
  22.436, 0.839, 49478., 0.818, 0.065, 15.3, "tests performed", "", "", "", 
  "", "", "", "", "", "", 93.52, 6.0461828*^7, 205.859, 47.9, 23.021, 16.24, 
  35220.084, 2., 113.151, 4.78, 19.8, 27.8, "", 3.18, 83.51, 0.892}, 
 {"ITA", "Europe", "Italy", "2020-04-20", 181228., 2256., 3101.714, 24114., 
  454., 521.286, 2997.395, 37.313, 51.3, 398.83, 7.509, 8.622, 0.84, 2573., 
  42.556, 27479., 454.485, "", "", "", "", 41483., 1.398024*^6, 23.122, 
  0.686, 50159., 0.83, 0.062, 16.2, "tests performed", "", "", "", "", "", 
  "", "", "", "", 93.52, 6.0461828*^7, 205.859, 47.9, 23.021, 16.24, 
  35220.084, 2., 113.151, 4.78, 19.8, 27.8, "", 3.18, 83.51, 0.892}, 
 {"ITA", "Europe", "Italy", "2020-04-21", 183957., 2729., 3067., 24648., 
  534., 511.571, 3042.531, 45.136, 50.726, 407.662, 8.832, 8.461, 0.85, 
  2471., 40.869, 26605., 440.03, "", "", "", "", 52126., 1.45015*^6, 23.985, 
  0.862, 53780., 0.889, 0.057, 17.5, "tests performed", "", "", "", "", "", 
  "", "", "", "", 93.52, 6.0461828*^7, 205.859, 47.9, 23.021, 16.24, 
  35220.084, 2., 113.151, 4.78, 19.8, 27.8, "", 3.18, 83.51, 0.892}, 
 {"ITA", "Europe", "Italy", "2020-04-22", 187327., 3370., 3167.429, 25085., 
  437., 491.429, 3098.269, 55.738, 52.387, 414.89, 7.228, 8.128, 0.84, 2384., 
  39.43, 26189., 433.149, "", "", "", "", 63101., 1.513251*^6, 25.028, 1.044, 
  56550., 0.935, 0.056, 17.9, "tests performed", "", "", "", "", "", "", "", 
  "", "", 93.52, 6.0461828*^7, 205.859, 47.9, 23.021, 16.24, 35220.084, 2., 
  113.151, 4.78, 19.8, 27.8, "", 3.18, 83.51, 0.892}, 
 {"ITA", "Europe", "Italy", "2020-04-23", 189973., 2646., 3004.571, 25549., 
  464., 482.714, 3142.032, 43.763, 49.694, 422.564, 7.674, 7.984, 0.81, 
  2267., 37.495, 25138., 415.766, "", "", "", "", 66658., 1.579909*^6, 
  26.131, 1.102, 57358., 0.949, 0.052, 19.1, "tests performed", "", "", "", 
  "", "", "", "", "", "", 93.52, 6.0461828*^7, 205.859, 47.9, 23.021, 16.24, 
  35220.084, 2., 113.151, 4.78, 19.8, 27.8, "", 3.18, 83.51, 0.892}, 
 {"ITA", "Europe", "Italy", "2020-04-24", 192994., 3021., 2937.143, 25969., 
  420., 460.571, 3191.997, 49.965, 48.578, 429.511, 6.947, 7.618, 0.79, 
  2173., 35.94, 24241., 400.931, "", "", "", "", 62447., 1.642356*^6, 27.164, 
  1.033, 56893., 0.941, 0.052, 19.4, "tests performed", "", "", "", "", "", 
  "", "", "", "", 93.52, 6.0461828*^7, 205.859, 47.9, 23.021, 16.24, 
  35220.084, 2., 113.151, 4.78, 19.8, 27.8, "", 3.18, 83.51, 0.892}, 
 {"ITA", "Europe", "Italy", "2020-04-25", 195351., 2357., 2775.143, 26384., 
  415., 451., 3230.981, 38.983, 45.899, 436.375, 6.864, 7.459, 0.77, 2102., 
  34.766, 23635., 390.908, "", "", "", "", 65387., 1.707743*^6, 28.245, 
  1.081, 57416., 0.95, 0.048, 20.7, "tests performed", "", "", "", "", "", 
  "", "", "", "", 93.52, 6.0461828*^7, 205.859, 47.9, 23.021, 16.24, 
  35220.084, 2., 113.151, 4.78, 19.8, 27.8, "", 3.18, 83.51, 0.892}, 
 {"ITA", "Europe", "Italy", "2020-04-26", 197675., 2324., 2671.857, 26644., 
  260., 426.286, 3269.418, 38.437, 44.191, 440.675, 4.3, 7.05, 0.77, 2009., 
  33.228, 23381., 386.707, "", "", 3747.85, 61.987, 49916., 1.757659*^6, 
  29.071, 0.826, 57303., 0.948, 0.047, 21.4, "tests performed", "", "", "", 
  "", "", "", "", "", "", 93.52, 6.0461828*^7, 205.859, 47.9, 23.021, 16.24, 
  35220.084, 2., 113.151, 4.78, 19.8, 27.8, "", 3.18, 83.51, 0.892}, 
 {"ITA", "Europe", "Italy", "2020-04-27", 199414., 1739., 2598., 26977., 
  333., 409., 3298.18, 28.762, 42.969, 446.182, 5.508, 6.765, 0.76, 1956., 
  32.351, 22309., 368.977, "", "", "", "", 32003., 1.789662*^6, 29.6, 0.529, 
  55948., 0.925, 0.046, 21.5, "tests performed", "", "", "", "", "", "", "", 
  "", "", 93.52, 6.0461828*^7, 205.859, 47.9, 23.021, 16.24, 35220.084, 2., 
  113.151, 4.78, 19.8, 27.8, "", 3.18, 83.51, 0.892}, 
 {"ITA", "Europe", "Italy", "2020-04-28", 201505., 2091., 2506.857, 27359., 
  382., 387.286, 3332.764, 34.584, 41.462, 452.5, 6.318, 6.405, 0.75, 1863., 
  30.813, 21586., 357.019, "", "", "", "", 57272., 1.846934*^6, 30.547, 
  0.947, 56683., 0.938, 0.044, 22.6, "tests performed", "", "", "", "", "", 
  "", "", "", "", 93.52, 6.0461828*^7, 205.859, 47.9, 23.021, 16.24, 
  35220.084, 2., 113.151, 4.78, 19.8, 27.8, "", 3.18, 83.51, 0.892}, 
 {"ITA", "Europe", "Italy", "2020-04-29", 203591., 2086., 2323.429, 27682., 
  323., 371., 3367.265, 34.501, 38.428, 457.843, 5.342, 6.136, 0.73, 1795., 
  29.688, 21005., 347.409, "", "", "", "", 63827., 1.910761*^6, 31.603, 
  1.056, 56787., 0.939, 0.041, 24.4, "tests performed", "", "", "", "", "", 
  "", "", "", "", 93.52, 6.0461828*^7, 205.859, 47.9, 23.021, 16.24, 
  35220.084, 2., 113.151, 4.78, 19.8, 27.8, "", 3.18, 83.51, 0.892}, 
 {"ITA", "Europe", "Italy", "2020-04-30", 205463., 1872., 2212.857, 27967., 
  285., 345.429, 3398.227, 30.962, 36.599, 462.556, 4.714, 5.713, 0.71, 
  1694., 28.018, 19843., 328.191, "", "", "", "", 68456., 1.979217*^6, 
  32.735, 1.132, 57044., 0.943, 0.039, 25.8, "tests performed", "", "", "", 
  "", "", "", "", "", "", 93.52, 6.0461828*^7, 205.859, 47.9, 23.021, 16.24, 
  35220.084, 2., 113.151, 4.78, 19.8, 27.8, "", 3.18, 83.51, 0.892}, 
 {"ITA", "Europe", "Italy", "2020-05-01", 207428., 1965., 2062., 28236., 
  269., 323.857, 3430.727, 32.5, 34.104, 467.005, 4.449, 5.356, 0.7, 1578., 
  26.099, 19147., 316.679, "", "", "", "", 74208., 2.053425*^6, 33.962, 
  1.227, 58724., 0.971, 0.035, 28.5, "tests performed", "", "", "", "", "", 
  "", "", "", "", 93.52, 6.0461828*^7, 205.859, 47.9, 23.021, 16.24, 
  35220.084, 2., 113.151, 4.78, 19.8, 27.8, "", 3.18, 83.51, 0.892}, 
 {"ITA", "Europe", "Italy", "2020-05-02", 209328., 1900., 1996.714, 28710., 
  474., 332.286, 3462.151, 31.425, 33.024, 474.845, 7.84, 5.496, 0.69, 1539., 
  25.454, 18896., 312.528, "", "", "", "", 55412., 2.108837*^6, 34.879, 
  0.916, 57299., 0.948, 0.035, 28.7, "tests performed", "", "", "", "", "", 
  "", "", "", "", 93.52, 6.0461828*^7, 205.859, 47.9, 23.021, 16.24, 
  35220.084, 2., 113.151, 4.78, 19.8, 27.8, "", 3.18, 83.51, 0.892}, 
 {"ITA", "Europe", "Italy", "2020-05-03", 210717., 1389., 1863.143, 28884., 
  174., 320., 3485.125, 22.973, 30.815, 477.723, 2.878, 5.293, 0.68, 1501., 
  24.826, 18743., 309.997, "", "", 2299.195, 38.027, 44935., 2.153772*^6, 
  35.622, 0.743, 56588., 0.936, 0.033, 30.4, "tests performed", "", "", "", 
  "", "", "", "", "", "", 93.52, 6.0461828*^7, 205.859, 47.9, 23.021, 16.24, 
  35220.084, 2., 113.151, 4.78, 19.8, 27.8, "", 3.18, 83.51, 0.892}, 
 {"ITA", "Europe", "Italy", "2020-05-04", 211938., 1221., 1789.143, 29079., 
  195., 300.286, 3505.319, 20.195, 29.591, 480.948, 3.225, 4.967, 0.67, 
  1479., 24.462, 18302., 302.703, "", "", "", "", 37631., 2.191403*^6, 
  36.244, 0.622, 57392., 0.949, 0.031, 32.1, "tests performed", "", "", "", 
  "", "", "", "", "", "", 68.52, 6.0461828*^7, 205.859, 47.9, 23.021, 16.24, 
  35220.084, 2., 113.151, 4.78, 19.8, 27.8, "", 3.18, 83.51, 0.892}, 
 {"ITA", "Europe", "Italy", "2020-05-05", 213013., 1075., 1644., 29315., 
  236., 279.429, 3523.099, 17.78, 27.191, 484.851, 3.903, 4.622, 0.66, 1427., 
  23.602, 17697., 292.697, "", "", "", "", 55263., 2.246666*^6, 37.158, 
  0.914, 57105., 0.944, 0.029, 34.7, "tests performed", "", "", "", "", "", 
  "", "", "", "", 68.52, 6.0461828*^7, 205.859, 47.9, 23.021, 16.24, 
  35220.084, 2., 113.151, 4.78, 19.8, 27.8, "", 3.18, 83.51, 0.892}, 
 {"ITA", "Europe", "Italy", "2020-05-06", 214457., 1444., 1552.286, 29684., 
  369., 286., 3546.982, 23.883, 25.674, 490.954, 6.103, 4.73, 0.66, 1333., 
  22.047, 17102., 282.856, "", "", "", "", 64263., 2.310929*^6, 38.221, 
  1.063, 57167., 0.946, 0.027, 36.8, "tests performed", "", "", "", "", "", 
  "", "", "", "", 68.52, 6.0461828*^7, 205.859, 47.9, 23.021, 16.24, 
  35220.084, 2., 113.151, 4.78, 19.8, 27.8, "", 3.18, 83.51, 0.892}, 
 {"ITA", "Europe", "Italy", "2020-05-07", 215858., 1401., 1485., 29958., 
  274., 284.429, 3570.153, 23.172, 24.561, 495.486, 4.532, 4.704, 0.66, 
  1311., 21.683, 16485., 272.651, "", "", "", "", 70359., 2.381288*^6, 
  39.385, 1.164, 57439., 0.95, 0.026, 38.7, "tests performed", "", "", "", 
  "", "", "", "", "", "", 68.52, 6.0461828*^7, 205.859, 47.9, 23.021, 16.24, 
  35220.084, 2., 113.151, 4.78, 19.8, 27.8, "", 3.18, 83.51, 0.892}, 
 {"ITA", "Europe", "Italy", "2020-05-08", 217185., 1327., 1393.857, 30201., 
  243., 280.714, 3592.101, 21.948, 23.054, 499.505, 4.019, 4.643, 0.65, 
  1168., 19.318, 15804., 261.388, "", "", "", "", 63775., 2.445063*^6, 40.44, 
  1.055, 55948., 0.925, 0.025, 40.1, "tests performed", "", "", "", "", "", 
  "", "", "", "", 68.52, 6.0461828*^7, 205.859, 47.9, 23.021, 16.24, 
  35220.084, 2., 113.151, 4.78, 19.8, 27.8, "", 3.18, 83.51, 0.892}, 
 {"ITA", "Europe", "Italy", "2020-05-09", 218268., 1083., 1277.143, 30395., 
  194., 240.714, 3610.013, 17.912, 21.123, 502.714, 3.209, 3.981, 0.65, 
  1034., 17.102, 14868., 245.907, "", "", "", "", 69171., 2.514234*^6, 
  41.584, 1.144, 57914., 0.958, 0.022, 45.3, "tests performed", "", "", "", 
  "", "", "", "", "", "", 68.52, 6.0461828*^7, 205.859, 47.9, 23.021, 16.24, 
  35220.084, 2., 113.151, 4.78, 19.8, 27.8, "", 3.18, 83.51, 0.892}, 
 {"ITA", "Europe", "Italy", "2020-05-10", 219070., 802., 1193.286, 30560., 
  165., 239.429, 3623.278, 13.265, 19.736, 505.443, 2.729, 3.96, 0.65, 1027., 
  16.986, 14645., 242.219, "", "", 1710.204, 28.286, 51678., 2.565912*^6, 
  42.439, 0.855, 58877., 0.974, 0.02, 49.3, "tests performed", "", "", "", 
  "", "", "", "", "", "", 68.52, 6.0461828*^7, 205.859, 47.9, 23.021, 16.24, 
  35220.084, 2., 113.151, 4.78, 19.8, 27.8, "", 3.18, 83.51, 0.892}, 
 {"ITA", "Europe", "Italy", "2020-05-11", 219814., 744., 1125.143, 30739., 
  179., 237.143, 3635.583, 12.305, 18.609, 508.403, 2.961, 3.922, 0.68, 999., 
  16.523, 14538., 240.449, "", "", "", "", 40740., 2.606652*^6, 43.112, 
  0.674, 59321., 0.981, 0.019, 52.7, "tests performed", "", "", "", "", "", 
  "", "", "", "", 68.52, 6.0461828*^7, 205.859, 47.9, 23.021, 16.24, 
  35220.084, 2., 113.151, 4.78, 19.8, 27.8, "", 3.18, 83.51, 0.892}, 
 {"ITA", "Europe", "Italy", "2020-05-12", 221216., 1402., 1171.857, 30911., 
  172., 228., 3658.771, 23.188, 19.382, 511.248, 2.845, 3.771, 0.7, 952., 
  15.745, 13817., 228.524, "", "", "", "", 67003., 2.673655*^6, 44.221, 
  1.108, 60998., 1.009, 0.019, 52.1, "tests performed", "", "", "", "", "", 
  "", "", "", "", 68.52, 6.0461828*^7, 205.859, 47.9, 23.021, 16.24, 
  35220.084, 2., 113.151, 4.78, 19.8, 27.8, "", 3.18, 83.51, 0.892}, 
 {"ITA", "Europe", "Italy", "2020-05-13", 222104., 888., 1092.429, 31106., 
  195., 203.143, 3673.458, 14.687, 18.068, 514.473, 3.225, 3.36, 0.68, 893., 
  14.77, 13065., 216.087, "", "", "", "", 61973., 2.735628*^6, 45.246, 1.025, 
  60671., 1.003, 0.018, 55.5, "tests performed", "", "", "", "", "", "", "", 
  "", "", 68.52, 6.0461828*^7, 205.859, 47.9, 23.021, 16.24, 35220.084, 2., 
  113.151, 4.78, 19.8, 27.8, "", 3.18, 83.51, 0.892}, 
 {"ITA", "Europe", "Italy", "2020-05-14", 223096., 992., 1034., 31368., 262., 
  201.429, 3689.865, 16.407, 17.102, 518.807, 4.333, 3.331, 0.66, 855., 
  14.141, 12308., 203.566, "", "", "", "", 71876., 2.807504*^6, 46.434, 
  1.189, 60888., 1.007, 0.017, 58.9, "tests performed", "", "", "", "", "", 
  "", "", "", "", 68.52, 6.0461828*^7, 205.859, 47.9, 23.021, 16.24, 
  35220.084, 2., 113.151, 4.78, 19.8, 27.8, "", 3.18, 83.51, 0.892}, 
 {"ITA", "Europe", "Italy", "2020-05-15", 223885., 789., 957.143, 31610., 
  242., 201.286, 3702.915, 13.05, 15.831, 522.809, 4.003, 3.329, 0.65, 808., 
  13.364, 11600., 191.857, "", "", "", "", 68176., 2.87568*^6, 47.562, 1.128, 
  61517., 1.017, 0.016, 64.3, "tests performed", "", "", "", "", "", "", "", 
  "", "", 68.52, 6.0461828*^7, 205.859, 47.9, 23.021, 16.24, 35220.084, 2., 
  113.151, 4.78, 19.8, 27.8, "", 3.18, 83.51, 0.892}, 
 {"ITA", "Europe", "Italy", "2020-05-16", 224760., 875., 927.429, 31763., 
  153., 195.429, 3717.387, 14.472, 15.339, 525.34, 2.531, 3.232, 0.65, 775., 
  12.818, 11175., 184.827, "", "", "", "", 69179., 2.944859*^6, 48.706, 
  1.144, 61518., 1.017, 0.015, 66.3, "tests performed", "", "", "", "", "", 
  "", "", "", "", 72.22, 6.0461828*^7, 205.859, 47.9, 23.021, 16.24, 
  35220.084, 2., 113.151, 4.78, 19.8, 27.8, "", 3.18, 83.51, 0.892}, 
 {"ITA", "Europe", "Italy", "2020-05-17", 225435., 675., 909.286, 31908., 
  145., 192.571, 3728.551, 11.164, 15.039, 527.738, 2.398, 3.185, 0.66, 762., 
  12.603, 11073., 183.14, "", "", 1220.56, 20.187, 60101., 3.00496*^6, 49.7, 
  0.994, 62721., 1.037, 0.014, 69., "tests performed", "", "", "", "", "", 
  "", "", "", "", 72.22, 6.0461828*^7, 205.859, 47.9, 23.021, 16.24, 
  35220.084, 2., 113.151, 4.78, 19.8, 27.8, "", 3.18, 83.51, 0.892}, 
 {"ITA", "Europe", "Italy", "2020-05-18", 225886., 451., 867.429, 32007., 
  99., 181.143, 3736.01, 7.459, 14.347, 529.375, 1.637, 2.996, 0.66, 749., 
  12.388, 10956., 181.205, "", "", "", "", 36406., 3.041366*^6, 50.302, 
  0.602, 62102., 1.027, 0.014, 71.6, "tests performed", "", "", "", "", "", 
  "", "", "", "", 63.89, 6.0461828*^7, 205.859, 47.9, 23.021, 16.24, 
  35220.084, 2., 113.151, 4.78, 19.8, 27.8, "", 3.18, 83.51, 0.892}, 
 {"ITA", "Europe", "Italy", "2020-05-19", 226699., 813., 783.286, 32169., 
  162., 179.714, 3749.457, 13.447, 12.955, 532.055, 2.679, 2.972, 0.67, 716., 
  11.842, 10707., 177.087, "", "", "", "", 63158., 3.104524*^6, 51.347, 
  1.045, 61553., 1.018, 0.013, 78.6, "tests performed", "", "", "", "", "", 
  "", "", "", "", 63.89, 6.0461828*^7, 205.859, 47.9, 23.021, 16.24, 
  35220.084, 2., 113.151, 4.78, 19.8, 27.8, "", 3.18, 83.51, 0.892}, 
 {"ITA", "Europe", "Italy", "2020-05-20", 227364., 665., 751.429, 32330., 
  161., 174.857, 3760.455, 10.999, 12.428, 534.718, 2.663, 2.892, 0.66, 676., 
  11.181, 10300., 170.355, "", "", "", "", 67195., 3.171719*^6, 52.458, 
  1.111, 62299., 1.03, 0.012, 82.9, "tests performed", "", "", "", "", "", 
  "", "", "", "", 63.89, 6.0461828*^7, 205.859, 47.9, 23.021, 16.24, 
  35220.084, 2., 113.151, 4.78, 19.8, 27.8, "", 3.18, 83.51, 0.892}, 
 {"ITA", "Europe", "Italy", "2020-05-21", 228006., 642., 701.429, 32486., 
  156., 159.714, 3771.074, 10.618, 11.601, 537.298, 2.58, 2.642, 0.66, 640., 
  10.585, 9909., 163.889, "", "", "", "", 71679., 3.243398*^6, 53.644, 1.186, 
  62271., 1.03, 0.011, 88.8, "tests performed", "", "", "", "", "", "", "", 
  "", "", 63.89, 6.0461828*^7, 205.859, 47.9, 23.021, 16.24, 35220.084, 2., 
  113.151, 4.78, 19.8, 27.8, "", 3.18, 83.51, 0.892}, 
 {"ITA", "Europe", "Italy", "2020-05-22", 228658., 652., 681.857, 32616., 
  130., 143.714, 3781.857, 10.784, 11.277, 539.448, 2.15, 2.377, 0.66, 595., 
  9.841, 9552., 157.984, "", "", "", "", 75380., 3.318778*^6, 54.89, 1.247, 
  63300., 1.047, 0.011, 92.8, "tests performed", "", "", "", "", "", "", "", 
  "", "", 63.89, 6.0461828*^7, 205.859, 47.9, 23.021, 16.24, 35220.084, 2., 
  113.151, 4.78, 19.8, 27.8, "", 3.18, 83.51, 0.892}, 
 {"ITA", "Europe", "Italy", "2020-05-23", 229327., 669., 652.429, 32735., 
  119., 138.857, 3792.922, 11.065, 10.791, 541.416, 1.968, 2.297, 0.67, 572., 
  9.461, 9267., 153.27, "", "", "", "", 72410., 3.391188*^6, 56.088, 1.198, 
  63761., 1.055, 0.01, 97.7, "tests performed", "", "", "", "", "", "", "", 
  "", "", 63.89, 6.0461828*^7, 205.859, 47.9, 23.021, 16.24, 35220.084, 2., 
  113.151, 4.78, 19.8, 27.8, "", 3.18, 83.51, 0.892}, 
 {"ITA", "Europe", "Italy", "2020-05-24", 229858., 531., 631.857, 32785., 
  50., 125.286, 3801.704, 8.782, 10.451, 542.243, 0.827, 2.072, 0.67, 553., 
  9.146, 9166., 151.6, "", "", 824.182, 13.631, 55824., 3.447012*^6, 57.011, 
  0.923, 63150., 1.044, 0.01, 99.9, "tests performed", "", "", "", "", "", 
  "", "", "", "", 63.89, 6.0461828*^7, 205.859, 47.9, 23.021, 16.24, 
  35220.084, 2., 113.151, 4.78, 19.8, 27.8, "", 3.18, 83.51, 0.892}, 
 {"ITA", "Europe", "Italy", "2020-05-25", 230158., 300., 610.286, 32877., 
  92., 124.286, 3806.666, 4.962, 10.094, 543.765, 1.522, 2.056, 0.66, 541., 
  8.948, 8726., 144.322, "", "", "", "", 35241., 3.482253*^6, 57.594, 0.583, 
  62984., 1.042, 0.01, 103.2, "tests performed", "", "", "", "", "", "", "", 
  "", "", 63.89, 6.0461828*^7, 205.859, 47.9, 23.021, 16.24, 35220.084, 2., 
  113.151, 4.78, 19.8, 27.8, "", 3.18, 83.51, 0.892}, 
 {"ITA", "Europe", "Italy", "2020-05-26", 230555., 397., 550.857, 32955., 
  78., 112.286, 3813.232, 6.566, 9.111, 545.055, 1.29, 1.857, 0.67, 521., 
  8.617, 8438., 139.559, "", "", "", "", 57674., 3.539927*^6, 58.548, 0.954, 
  62200., 1.029, 0.009, 112.9, "tests performed", "", "", "", "", "", "", "", 
  "", "", 63.89, 6.0461828*^7, 205.859, 47.9, 23.021, 16.24, 35220.084, 2., 
  113.151, 4.78, 19.8, 27.8, "", 3.18, 83.51, 0.892}, 
 {"ITA", "Europe", "Italy", "2020-05-27", 231139., 584., 539.286, 33072., 
  117., 106., 3822.891, 9.659, 8.919, 546.99, 1.935, 1.753, 0.69, 505., 
  8.352, 8234., 136.185, "", "", "", "", 67324., 3.607251*^6, 59.662, 1.113, 
  62219., 1.029, 0.009, 115.4, "tests performed", "", "", "", "", "", "", "", 
  "", "", 63.89, 6.0461828*^7, 205.859, 47.9, 23.021, 16.24, 35220.084, 2., 
  113.151, 4.78, 19.8, 27.8, "", 3.18, 83.51, 0.892}, 
 {"ITA", "Europe", "Italy", "2020-05-28", 231732., 593., 532.286, 33142., 
  70., 93.714, 3832.699, 9.808, 8.804, 548.148, 1.158, 1.55, 0.7, 489., 
  8.088, 7868., 130.132, "", "", "", "", 75893., 3.683144*^6, 60.917, 1.255, 
  62821., 1.039, 0.008, 118., "tests performed", "", "", "", "", "", "", "", 
  "", "", 63.89, 6.0461828*^7, 205.859, 47.9, 23.021, 16.24, 35220.084, 2., 
  113.151, 4.78, 19.8, 27.8, "", 3.18, 83.51, 0.892}, 
 {"ITA", "Europe", "Italy", "2020-05-29", 232248., 516., 512.857, 33229., 
  87., 87.571, 3841.234, 8.534, 8.482, 549.586, 1.439, 1.448, 0.68, 475., 
  7.856, 7569., 125.186, "", "", "", "", 72135., 3.755279*^6, 62.11, 1.193, 
  62357., 1.031, 0.008, 121.6, "tests performed", "", "", "", "", "", "", "", 
  "", "", 63.89, 6.0461828*^7, 205.859, 47.9, 23.021, 16.24, 35220.084, 2., 
  113.151, 4.78, 19.8, 27.8, "", 3.18, 83.51, 0.892}, 
 {"ITA", "Europe", "Italy", "2020-05-30", 232664., 416., 476.714, 33340., 
  111., 86.429, 3848.114, 6.88, 7.885, 551.422, 1.836, 1.429, 0.66, 450., 
  7.443, 7130., 117.926, "", "", "", "", 69342., 3.824621*^6, 63.257, 1.147, 
  61919., 1.024, 0.008, 129.9, "tests performed", "", "", "", "", "", "", "", 
  "", "", 63.89, 6.0461828*^7, 205.859, 47.9, 23.021, 16.24, 35220.084, 2., 
  113.151, 4.78, 19.8, 27.8, "", 3.18, 83.51, 0.892}, 
 {"ITA", "Europe", "Italy", "2020-05-31", 232997., 333., 448.429, 33415., 
  75., 90., 3853.621, 5.508, 7.417, 552.663, 1.24, 1.489, 0.64, 435., 7.195, 
  6822., 112.832, "", "", 640.693, 10.597, 54118., 3.878739*^6, 64.152, 
  0.895, 61675., 1.02, 0.007, 137.5, "tests performed", "", "", "", "", "", 
  "", "", "", "", 63.89, 6.0461828*^7, 205.859, 47.9, 23.021, 16.24, 
  35220.084, 2., 113.151, 4.78, 19.8, 27.8, "", 3.18, 83.51, 0.892}, 
 {"ITA", "Europe", "Italy", "2020-06-01", 233197., 200., 434.143, 33475., 
  60., 85.429, 3856.929, 3.308, 7.18, 553.655, 0.992, 1.413, 0.63, 424., 
  7.013, 6523., 107.886, "", "", "", "", 31394., 3.910133*^6, 64.671, 0.519, 
  61126., 1.011, 0.007, 140.8, "tests performed", "", "", "", "", "", "", "", 
  "", "", 63.89, 6.0461828*^7, 205.859, 47.9, 23.021, 16.24, 35220.084, 2., 
  113.151, 4.78, 19.8, 27.8, "", 3.18, 83.51, 0.892}, 
 {"ITA", "Europe", "Italy", "2020-06-02", 233515., 318., 422.857, 33530., 
  55., 82.143, 3862.189, 5.26, 6.994, 554.565, 0.91, 1.359, 0.63, 408., 
  6.748, 6324., 104.595, "", "", "", "", 52159., 3.962292*^6, 65.534, 0.863, 
  60338., 0.998, 0.007, 142.7, "tests performed", "", "", "", "", "", "", "", 
  "", "", 63.89, 6.0461828*^7, 205.859, 47.9, 23.021, 16.24, 35220.084, 2., 
  113.151, 4.78, 19.8, 27.8, "", 3.18, 83.51, 0.892}, 
 {"ITA", "Europe", "Italy", "2020-06-03", 233836., 321., 385.286, 33601., 
  71., 75.571, 3867.498, 5.309, 6.372, 555.739, 1.174, 1.25, 0.63, 353., 
  5.838, 6095., 100.807, "", "", "", "", 37299., 3.999591*^6, 66.151, 0.617, 
  56049., 0.927, 0.007, 145.5, "tests performed", "", "", "", "", "", "", "", 
  "", "", 52.78, 6.0461828*^7, 205.859, 47.9, 23.021, 16.24, 35220.084, 2., 
  113.151, 4.78, 19.8, 27.8, "", 3.18, 83.51, 0.892}, 
 {"ITA", "Europe", "Italy", "2020-06-04", 234013., 177., 325.857, 33689., 
  88., 78.143, 3870.425, 2.927, 5.389, 557.195, 1.455, 1.292, 0.64, 338., 
  5.59, 5841., 96.606, "", "", "", "", 49953., 4.049544*^6, 66.977, 0.826, 
  52343., 0.866, 0.006, 160.6, "tests performed", "", "", "", "", "", "", "", 
  "", "", 52.78, 6.0461828*^7, 205.859, 47.9, 23.021, 16.24, 35220.084, 2., 
  113.151, 4.78, 19.8, 27.8, "", 3.18, 83.51, 0.892}, 
 {"ITA", "Europe", "Italy", "2020-06-05", 234531., 518., 326.143, 33774., 
  85., 77.857, 3878.993, 8.567, 5.394, 558.6, 1.406, 1.288, 0.7, 316., 5.226, 
  5617., 92.902, "", "", "", "", 65028., 4.114572*^6, 68.052, 1.076, 51328., 
  0.849, 0.006, 157.4, "tests performed", "", "", "", "", "", "", "", "", "", 
  52.78, 6.0461828*^7, 205.859, 47.9, 23.021, 16.24, 35220.084, 2., 113.151, 
  4.78, 19.8, 27.8, "", 3.18, 83.51, 0.892}, {"ITA", "Europe", "Italy", 
  "2020-06-06", 234801., 270., 305.286, 33846., 72., 72.286, 3883.459, 4.466, 
  5.049, 559.791, 1.191, 1.196, 0.7, 293., 4.846, 5295., 87.576, "", "", "", 
  "", 72485., 4.187057*^6, 69.251, 1.199, 51777., 0.856, 0.006, 169.6, 
  "tests performed", "", "", "", "", "", "", "", "", "", 52.78, 6.0461828*^7, 
  205.859, 47.9, 23.021, 16.24, 35220.084, 2., 113.151, 4.78, 19.8, 27.8, "", 
  3.18, 83.51, 0.892}, {"ITA", "Europe", "Italy", "2020-06-07", 234998., 
  197., 285.857, 33899., 53., 69.143, 3886.717, 3.258, 4.728, 560.668, 0.877, 
  1.144, 0.71, 287., 4.747, 5151., 85.194, "", "", 478.492, 7.914, 49478., 
  4.236535*^6, 70.07, 0.818, 51114., 0.845, 0.006, 178.8, "tests performed", 
  "", "", "", "", "", "", "", "", "", 52.78, 6.0461828*^7, 205.859, 47.9, 
  23.021, 16.24, 35220.084, 2., 113.151, 4.78, 19.8, 27.8, "", 3.18, 83.51, 
  0.892}, {"ITA", "Europe", "Italy", "2020-06-08", 235278., 280., 297.286, 
  33964., 65., 69.857, 3891.348, 4.631, 4.917, 561.743, 1.075, 1.155, 0.75, 
  283., 4.681, 5012., 82.895, "", "", "", "", 27112., 4.263647*^6, 70.518, 
  0.448, 50502., 0.835, 0.006, 169.9, "tests performed", "", "", "", "", "", 
  "", "", "", "", 52.78, 6.0461828*^7, 205.859, 47.9, 23.021, 16.24, 
  35220.084, 2., 113.151, 4.78, 19.8, 27.8, "", 3.18, 83.51, 0.892}, 
 {"ITA", "Europe", "Italy", "2020-06-09", 235561., 283., 292.286, 34043., 
  79., 73.286, 3896.028, 4.681, 4.834, 563.049, 1.307, 1.212, 0.76, 263., 
  4.35, 4844., 80.117, "", "", "", "", 55003., 4.31865*^6, 71.428, 0.91, 
  50908., 0.842, 0.006, 174.2, "tests performed", "", "", "", "", "", "", "", 
  "", "", 52.78, 6.0461828*^7, 205.859, 47.9, 23.021, 16.24, 35220.084, 2., 
  113.151, 4.78, 19.8, 27.8, "", 3.18, 83.51, 0.892}, 
 {"ITA", "Europe", "Italy", "2020-06-10", 235763., 202., 275.286, 34114., 
  71., 73.286, 3899.369, 3.341, 4.553, 564.224, 1.174, 1.212, 0.76, 249., 
  4.118, 4569., 75.568, "", "", "", "", 62699., 4.381349*^6, 72.465, 1.037, 
  54537., 0.902, 0.005, 198.1, "tests performed", "", "", "", "", "", "", "", 
  "", "", 52.78, 6.0461828*^7, 205.859, 47.9, 23.021, 16.24, 35220.084, 2., 
  113.151, 4.78, 19.8, 27.8, "", 3.18, 83.51, 0.892}, 
 {"ITA", "Europe", "Italy", "2020-06-11", 236142., 379., 304.143, 34167., 
  53., 68.286, 3905.638, 6.268, 5.03, 565.1, 0.877, 1.129, 0.8, 236., 3.903, 
  4367., 72.227, "", "", "", "", 62472., 4.443821*^6, 73.498, 1.033, 56325., 
  0.932, 0.005, 185.2, "tests performed", "", "", "", "", "", "", "", "", "", 
  52.78, 6.0461828*^7, 205.859, 47.9, 23.021, 16.24, 35220.084, 2., 113.151, 
  4.78, 19.8, 27.8, "", 3.18, 83.51, 0.892}, {"ITA", "Europe", "Italy", 
  "2020-06-12", 236305., 163., 253.429, 34223., 56., 64.143, 3908.334, 2.696, 
  4.192, 566.027, 0.926, 1.061, 0.81, 227., 3.754, 4120., 68.142, "", "", "", 
  "", 70620., 4.514441*^6, 74.666, 1.168, 57124., 0.945, 0.004, 225.4, 
  "tests performed", "", "", "", "", "", "", "", "", "", 52.78, 6.0461828*^7, 
  205.859, 47.9, 23.021, 16.24, 35220.084, 2., 113.151, 4.78, 19.8, 27.8, "", 
  3.18, 83.51, 0.892}, {"ITA", "Europe", "Italy", "2020-06-13", 236651., 
  346., 264.286, 34301., 78., 65., 3914.056, 5.723, 4.371, 567.317, 1.29, 
  1.075, 0.89, 220., 3.639, 3967., 65.612, "", "", "", "", 49750., 
  4.564191*^6, 75.489, 0.823, 53876., 0.891, 0.005, 203.9, "tests performed", 
  "", "", "", "", "", "", "", "", "", 52.78, 6.0461828*^7, 205.859, 47.9, 
  23.021, 16.24, 35220.084, 2., 113.151, 4.78, 19.8, 27.8, "", 3.18, 83.51, 
  0.892}, {"ITA", "Europe", "Italy", "2020-06-14", 236989., 338., 284.429, 
  34345., 44., 63.714, 3919.647, 5.59, 4.704, 568.044, 0.728, 1.054, 0.94, 
  209., 3.457, 3803., 62.899, "", "", 450.107, 7.444, 56527., 4.620718*^6, 
  76.424, 0.935, 54883., 0.908, 0.005, 193., "tests performed", "", "", "", 
  "", "", "", "", "", "", 52.78, 6.0461828*^7, 205.859, 47.9, 23.021, 16.24, 
  35220.084, 2., 113.151, 4.78, 19.8, 27.8, "", 3.18, 83.51, 0.892}, 
 {"ITA", "Europe", "Italy", "2020-06-15", 237290., 301., 287.429, 34371., 
  26., 58.143, 3924.625, 4.978, 4.754, 568.474, 0.43, 0.962, 0.95, 207., 
  3.424, 3696., 61.129, "", "", "", "", 28107., 4.648825*^6, 76.889, 0.465, 
  55025., 0.91, 0.005, 191.4, "tests performed", "", "", "", "", "", "", "", 
  "", "", 58.33, 6.0461828*^7, 205.859, 47.9, 23.021, 16.24, 35220.084, 2., 
  113.151, 4.78, 19.8, 27.8, "", 3.18, 83.51, 0.892}, 
 {"ITA", "Europe", "Italy", "2020-06-16", 237500., 210., 277., 34405., 34., 
  51.714, 3928.098, 3.473, 4.581, 569.037, 0.562, 0.855, 0.94, 177., 2.927, 
  3478., 57.524, "", "", "", "", 46882., 4.695707*^6, 77.664, 0.775, 53865., 
  0.891, 0.005, 194.5, "tests performed", "", "", "", "", "", "", "", "", "", 
  58.33, 6.0461828*^7, 205.859, 47.9, 23.021, 16.24, 35220.084, 2., 113.151, 
  4.78, 19.8, 27.8, "", 3.18, 83.51, 0.892}, {"ITA", "Europe", "Italy", 
  "2020-06-17", 237828., 328., 295., 34448., 43., 47.714, 3933.523, 5.425, 
  4.879, 569.748, 0.711, 0.789, 0.93, 163., 2.696, 3276., 54.183, "", "", "", 
  "", 77701., 4.773408*^6, 78.949, 1.285, 56008., 0.926, 0.005, 189.9, 
  "tests performed", "", "", "", "", "", "", "", "", "", 58.33, 6.0461828*^7, 
  205.859, 47.9, 23.021, 16.24, 35220.084, 2., 113.151, 4.78, 19.8, 27.8, "", 
  3.18, 83.51, 0.892}, {"ITA", "Europe", "Italy", "2020-06-18", 238159., 
  331., 288.143, 34514., 66., 49.571, 3938.998, 5.475, 4.766, 570.84, 1.092, 
  0.82, 0.94, 168., 2.779, 3035., 50.197, "", "", "", "", 58154., 
  4.831562*^6, 79.911, 0.962, 55392., 0.916, 0.005, 192.2, "tests performed", 
  "", "", "", "", "", "", "", "", "", 58.33, 6.0461828*^7, 205.859, 47.9, 
  23.021, 16.24, 35220.084, 2., 113.151, 4.78, 19.8, 27.8, "", 3.18, 83.51, 
  0.892}, {"ITA", "Europe", "Italy", "2020-06-19", 238011., -148., 243.714, 
  34561., 47., 48.286, 3936.55, -2.448, 4.031, 571.617, 0.777, 0.799, 0.96, 
  161., 2.663, 2793., 46.194, "", "", "", "", 57541., 4.889103*^6, 80.863, 
  0.952, 53523., 0.885, 0.005, 219.6, "tests performed", "", "", "", "", "", 
  "", "", "", "", 58.33, 6.0461828*^7, 205.859, 47.9, 23.021, 16.24, 
  35220.084, 2., 113.151, 4.78, 19.8, 27.8, "", 3.18, 83.51, 0.892}, 
 {"ITA", "Europe", "Italy", "2020-06-20", 238275., 264., 232., 34610., 49., 
  44.143, 3940.916, 4.366, 3.837, 572.427, 0.81, 0.73, 0.97, 152., 2.514, 
  2626., 43.432, "", "", "", "", 54722., 4.943825*^6, 81.768, 0.905, 54233., 
  0.897, 0.004, 233.8, "tests performed", "", "", "", "", "", "", "", "", "", 
  58.33, 6.0461828*^7, 205.859, 47.9, 23.021, 16.24, 35220.084, 2., 113.151, 
  4.78, 19.8, 27.8, "", 3.18, 83.51, 0.892}, {"ITA", "Europe", "Italy", 
  "2020-06-21", 238499., 224., 215.714, 34634., 24., 41.286, 3944.621, 3.705, 
  3.568, 572.824, 0.397, 0.683, 0.99, 148., 2.448, 2462., 40.72, "", "", 
  379.144, 6.271, 40545., 4.98437*^6, 82.438, 0.671, 51950., 0.859, 0.004, 
  240.8, "tests performed", "", "", "", "", "", "", "", "", "", 58.33, 
  6.0461828*^7, 205.859, 47.9, 23.021, 16.24, 35220.084, 2., 113.151, 4.78, 
  19.8, 27.8, "", 3.18, 83.51, 0.892}, {"ITA", "Europe", "Italy", 
  "2020-06-22", 238720., 221., 204.286, 34657., 23., 40.857, 3948.276, 3.655, 
  3.379, 573.205, 0.38, 0.676, 1.02, 127., 2.1, 2165., 35.808, "", "", "", 
  "", 28972., 5.013342*^6, 82.917, 0.479, 52074., 0.861, 0.004, 254.9, 
  "tests performed", "", "", "", "", "", "", "", "", "", 58.33, 6.0461828*^7, 
  205.859, 47.9, 23.021, 16.24, 35220.084, 2., 113.151, 4.78, 19.8, 27.8, "", 
  3.18, 83.51, 0.892}, {"ITA", "Europe", "Italy", "2020-06-23", 238833., 
  113., 190.429, 34675., 18., 38.571, 3950.145, 1.869, 3.15, 573.502, 0.298, 
  0.638, 1.06, 115., 1.902, 1968., 32.549, "", "", "", "", 40485., 
  5.053827*^6, 83.587, 0.67, 51160., 0.846, 0.004, 268.7, "tests performed", 
  "", "", "", "", "", "", "", "", "", 58.33, 6.0461828*^7, 205.859, 47.9, 
  23.021, 16.24, 35220.084, 2., 113.151, 4.78, 19.8, 27.8, "", 3.18, 83.51, 
  0.892}, {"ITA", "Europe", "Italy", "2020-06-24", 239410., 577., 226., 
  34644., -31., 28., 3959.688, 9.543, 3.738, 572.99, -0.513, 0.463, 1.12, 
  107., 1.77, 1717., 28.398, "", "", "", "", 53266., 5.107093*^6, 84.468, 
  0.881, 47669., 0.788, 0.005, 210.9, "tests performed", "", "", "", "", "", 
  "", "", "", "", 58.33, 6.0461828*^7, 205.859, 47.9, 23.021, 16.24, 
  35220.084, 2., 113.151, 4.78, 19.8, 27.8, "", 3.18, 83.51, 0.892}, 
 {"ITA", "Europe", "Italy", "2020-06-25", 239706., 296., 221., 34678., 34., 
  23.429, 3964.584, 4.896, 3.655, 573.552, 0.562, 0.387, 1.02, 103., 1.704, 
  1618., 26.761, "", "", "", "", 56061., 5.163154*^6, 85.395, 0.927, 47370., 
  0.783, 0.005, 214.3, "tests performed", "", "", "", "", "", "", "", "", "", 
  58.33, 6.0461828*^7, 205.859, 47.9, 23.021, 16.24, 35220.084, 2., 113.151, 
  4.78, 19.8, 27.8, "", 3.18, 83.51, 0.892}, {"ITA", "Europe", "Italy", 
  "2020-06-26", 239961., 255., 278.571, 34708., 30., 21., 3968.802, 4.218, 
  4.607, 574.048, 0.496, 0.347, 0.92, 105., 1.737, 1461., 24.164, "", "", "", 
  "", 52768., 5.215922*^6, 86.268, 0.873, 46688., 0.772, 0.006, 167.6, 
  "tests performed", "", "", "", "", "", "", "", "", "", 58.33, 6.0461828*^7, 
  205.859, 47.9, 23.021, 16.24, 35220.084, 2., 113.151, 4.78, 19.8, 27.8, "", 
  3.18, 83.51, 0.892}, {"ITA", "Europe", "Italy", "2020-06-27", 240136., 
  175., 265.857, 34716., 8., 15.143, 3971.696, 2.894, 4.397, 574.18, 0.132, 
  0.25, 0.84, 97., 1.604, 1357., 22.444, "", "", "", "", 61351., 5.277273*^6, 
  87.283, 1.015, 47635., 0.788, 0.006, 179.2, "tests performed", "", "", "", 
  "", "", "", "", "", "", 58.33, 6.0461828*^7, 205.859, 47.9, 23.021, 16.24, 
  35220.084, 2., 113.151, 4.78, 19.8, 27.8, "", 3.18, 83.51, 0.892}, 
 {"ITA", "Europe", "Italy", "2020-06-28", 240310., 174., 258.714, 34738., 
  22., 14.857, 3974.574, 2.878, 4.279, 574.544, 0.364, 0.246, 0.8, 98., 
  1.621, 1258., 20.807, "", "", 385.227, 6.371, 37346., 5.314619*^6, 87.9, 
  0.618, 47178., 0.78, 0.005, 182.4, "tests performed", "", "", "", "", "", 
  "", "", "", "", 58.33, 6.0461828*^7, 205.859, 47.9, 23.021, 16.24, 
  35220.084, 2., 113.151, 4.78, 19.8, 27.8, "", 3.18, 83.51, 0.892}, 
 {"ITA", "Europe", "Italy", "2020-06-29", 240436., 126., 245.143, 34744., 6., 
  12.429, 3976.658, 2.084, 4.055, 574.644, 0.099, 0.206, 0.79, 96., 1.588, 
  1216., 20.112, "", "", "", "", 27218., 5.341837*^6, 88.351, 0.45, 46928., 
  0.776, 0.005, 191.4, "tests performed", "", "", "", "", "", "", "", "", "", 
  58.33, 6.0461828*^7, 205.859, 47.9, 23.021, 16.24, 35220.084, 2., 113.151, 
  4.78, 19.8, 27.8, "", 3.18, 83.51, 0.892}, {"ITA", "Europe", "Italy", 
  "2020-06-30", 240578., 142., 249.286, 34767., 23., 13.143, 3979.006, 2.349, 
  4.123, 575.024, 0.38, 0.217, 0.8, 93., 1.538, 1183., 19.566, "", "", "", 
  "", 48273., 5.39011*^6, 89.149, 0.798, 48040., 0.795, 0.005, 192.7, 
  "tests performed", "", "", "", "", "", "", "", "", "", 58.33, 6.0461828*^7, 
  205.859, 47.9, 23.021, 16.24, 35220.084, 2., 113.151, 4.78, 19.8, 27.8, "", 
  3.18, 83.51, 0.892}, {"ITA", "Europe", "Italy", "2020-07-01", 240760., 
  182., 192.857, 34788., 21., 20.571, 3982.017, 3.01, 3.19, 575.371, 0.347, 
  0.34, 0.8, 87., 1.439, 1112., 18.392, "", "", "", "", 55366., 5.445476*^6, 
  90.065, 0.916, 48340., 0.8, 0.004, 250.7, "tests performed", "", "", "", 
  "", "", "", "", "", "", 58.33, 6.0461828*^7, 205.859, 47.9, 23.021, 16.24, 
  35220.084, 2., 113.151, 4.78, 19.8, 27.8, "", 3.18, 83.51, 0.892}, 
 {"ITA", "Europe", "Italy", "2020-07-02", 240961., 201., 179.286, 34818., 
  30., 20., 3985.341, 3.324, 2.965, 575.867, 0.496, 0.331, 0.84, 82., 1.356, 
  1045., 17.284, "", "", "", "", 53243., 5.498719*^6, 90.945, 0.881, 47938., 
  0.793, 0.004, 267.4, "tests performed", "", "", "", "", "", "", "", "", "", 
  58.33, 6.0461828*^7, 205.859, 47.9, 23.021, 16.24, 35220.084, 2., 113.151, 
  4.78, 19.8, 27.8, "", 3.18, 83.51, 0.892}, {"ITA", "Europe", "Italy", 
  "2020-07-03", 241184., 223., 174.714, 34833., 15., 17.857, 3989.029, 3.688, 
  2.89, 576.116, 0.248, 0.295, 0.89, 79., 1.307, 1035., 17.118, "", "", "", 
  "", 50096., 5.548815*^6, 91.774, 0.829, 47556., 0.787, 0.004, 272.2, 
  "tests performed", "", "", "", "", "", "", "", "", "", 58.33, 6.0461828*^7, 
  205.859, 47.9, 23.021, 16.24, 35220.084, 2., 113.151, 4.78, 19.8, 27.8, "", 
  3.18, 83.51, 0.892}, {"ITA", "Europe", "Italy", "2020-07-04", 241419., 
  235., 183.286, 34854., 21., 19.714, 3992.916, 3.887, 3.031, 576.463, 0.347, 
  0.326, 0.93, 71., 1.174, 1011., 16.721, "", "", "", "", 52011., 
  5.600826*^6, 92.634, 0.86, 46222., 0.764, 0.004, 252.2, "tests performed", 
  "", "", "", "", "", "", "", "", "", 58.33, 6.0461828*^7, 205.859, 47.9, 
  23.021, 16.24, 35220.084, 2., 113.151, 4.78, 19.8, 27.8, "", 3.18, 83.51, 
  0.892}, {"ITA", "Europe", "Italy", "2020-07-05", 241611., 192., 185.857, 
  34861., 7., 17.571, 3996.092, 3.176, 3.074, 576.579, 0.116, 0.291, 0.95, 
  74., 1.224, 1019., 16.854, "", "", 395.364, 6.539, 37462., 5.638288*^6, 
  93.254, 0.62, 46238., 0.765, 0.004, 248.8, "tests performed", "", "", "", 
  "", "", "", "", "", "", 58.33, 6.0461828*^7, 205.859, 47.9, 23.021, 16.24, 
  35220.084, 2., 113.151, 4.78, 19.8, 27.8, "", 3.18, 83.51, 0.892}, 
 {"ITA", "Europe", "Italy", "2020-07-06", 241819., 208., 197.571, 34869., 8., 
  17.857, 3999.532, 3.44, 3.268, 576.711, 0.132, 0.295, 0.97, 72., 1.191, 
  1018., 16.837, "", "", "", "", 22166., 5.660454*^6, 93.62, 0.367, 45517., 
  0.753, 0.004, 230.4, "tests performed", "", "", "", "", "", "", "", "", "", 
  58.33, 6.0461828*^7, 205.859, 47.9, 23.021, 16.24, 35220.084, 2., 113.151, 
  4.78, 19.8, 27.8, "", 3.18, 83.51, 0.892}, {"ITA", "Europe", "Italy", 
  "2020-07-07", 241956., 137., 196.857, 34899., 30., 18.857, 4001.798, 2.266, 
  3.256, 577.207, 0.496, 0.312, 0.96, 70., 1.158, 1010., 16.705, "", "", "", 
  "", 43219., 5.703673*^6, 94.335, 0.715, 44795., 0.741, 0.004, 227.6, 
  "tests performed", "", "", "", "", "", "", "", "", "", 58.33, 6.0461828*^7, 
  205.859, 47.9, 23.021, 16.24, 35220.084, 2., 113.151, 4.78, 19.8, 27.8, "", 
  3.18, 83.51, 0.892}, {"ITA", "Europe", "Italy", "2020-07-08", 242149., 
  193., 198.429, 34914., 15., 18., 4004.99, 3.192, 3.282, 577.455, 0.248, 
  0.298, 0.94, 71., 1.174, 970., 16.043, "", "", "", "", 50443., 5.754116*^6, 
  95.169, 0.834, 44091., 0.729, 0.005, 222.2, "tests performed", "", "", "", 
  "", "", "", "", "", "", 58.33, 6.0461828*^7, 205.859, 47.9, 23.021, 16.24, 
  35220.084, 2., 113.151, 4.78, 19.8, 27.8, "", 3.18, 83.51, 0.892}, 
 {"ITA", "Europe", "Italy", "2020-07-09", 242363., 214., 200.286, 34926., 
  12., 15.429, 4008.529, 3.539, 3.313, 577.654, 0.198, 0.255, 0.96, 69., 
  1.141, 940., 15.547, "", "", "", "", 52552., 5.806668*^6, 96.039, 0.869, 
  43993., 0.728, 0.005, 219.7, "tests performed", "", "", "", "", "", "", "", 
  "", "", 58.33, 6.0461828*^7, 205.859, 47.9, 23.021, 16.24, 35220.084, 2., 
  113.151, 4.78, 19.8, 27.8, "", 3.18, 83.51, 0.892}, 
 {"ITA", "Europe", "Italy", "2020-07-10", 242639., 276., 207.857, 34938., 
  12., 15., 4013.094, 4.565, 3.438, 577.852, 0.198, 0.248, 0.98, 65., 1.075, 
  909., 15.034, "", "", "", "", 47953., 5.854621*^6, 96.832, 0.793, 43687., 
  0.723, 0.005, 210.2, "tests performed", "", "", "", "", "", "", "", "", "", 
  58.33, 6.0461828*^7, 205.859, 47.9, 23.021, 16.24, 35220.084, 2., 113.151, 
  4.78, 19.8, 27.8, "", 3.18, 83.51, 0.892}, {"ITA", "Europe", "Italy", 
  "2020-07-11", 242827., 188., 201.143, 34945., 7., 13., 4016.203, 3.109, 
  3.327, 577.968, 0.116, 0.215, 0.98, 67., 1.108, 893., 14.77, "", "", "", 
  "", 45931., 5.900552*^6, 97.591, 0.76, 42818., 0.708, 0.005, 212.9, 
  "tests performed", "", "", "", "", "", "", "", "", "", 58.33, 6.0461828*^7, 
  205.859, 47.9, 23.021, 16.24, 35220.084, 2., 113.151, 4.78, 19.8, 27.8, "", 
  3.18, 83.51, 0.892}, {"ITA", "Europe", "Italy", "2020-07-12", 243061., 
  234., 207.143, 34954., 9., 13.286, 4020.074, 3.87, 3.426, 578.117, 0.149, 
  0.22, 0.99, 68., 1.125, 844., 13.959, "", "", 344.677, 5.701, 38259., 
  5.938811*^6, 98.224, 0.633, 42932., 0.71, 0.005, 207.3, "tests performed", 
  "", "", "", "", "", "", "", "", "", 58.33, 6.0461828*^7, 205.859, 47.9, 
  23.021, 16.24, 35220.084, 2., 113.151, 4.78, 19.8, 27.8, "", 3.18, 83.51, 
  0.892}, {"ITA", "Europe", "Italy", "2020-07-13", 243230., 169., 201.571, 
  34967., 13., 14., 4022.869, 2.795, 3.334, 578.332, 0.215, 0.232, 0.97, 65., 
  1.075, 833., 13.777, "", "", "", "", 23933., 5.962744*^6, 98.62, 0.396, 
  43184., 0.714, 0.005, 214.2, "tests performed", "", "", "", "", "", "", "", 
  "", "", 58.33, 6.0461828*^7, 205.859, 47.9, 23.021, 16.24, 35220.084, 2., 
  113.151, 4.78, 19.8, 27.8, "", 3.18, 83.51, 0.892}, 
 {"ITA", "Europe", "Italy", "2020-07-14", 243344., 114., 198.286, 34984., 
  17., 12.143, 4024.754, 1.885, 3.28, 578.613, 0.281, 0.201, 0.95, 60., 
  0.992, 837., 13.843, "", "", "", "", 41867., 6.004611*^6, 99.312, 0.692, 
  42991., 0.711, 0.005, 216.8, "tests performed", "", "", "", "", "", "", "", 
  "", "", 58.33, 6.0461828*^7, 205.859, 47.9, 23.021, 16.24, 35220.084, 2., 
  113.151, 4.78, 19.8, 27.8, "", 3.18, 83.51, 0.892}, 
 {"ITA", "Europe", "Italy", "2020-07-15", 243506., 162., 193.857, 34997., 
  13., 11.857, 4027.434, 2.679, 3.206, 578.828, 0.215, 0.196, 0.94, 57., 
  0.943, 854., 14.125, "", "", "", "", 48449., 6.05306*^6, 100.114, 0.801, 
  42706., 0.706, 0.005, 220.3, "tests performed", "", "", "", "", "", "", "", 
  "", "", 58.33, 6.0461828*^7, 205.859, 47.9, 23.021, 16.24, 35220.084, 2., 
  113.151, 4.78, 19.8, 27.8, "", 3.18, 83.51, 0.892}, 
 {"ITA", "Europe", "Italy", "2020-07-16", 243736., 230., 196.143, 35017., 
  20., 13., 4031.238, 3.804, 3.244, 579.159, 0.331, 0.215, 0.98, 53., 0.877, 
  803., 13.281, "", "", "", "", 50432., 6.103492*^6, 100.948, 0.834, 42403., 
  0.701, 0.005, 216.2, "tests performed", "", "", "", "", "", "", "", "", "", 
  58.33, 6.0461828*^7, 205.859, 47.9, 23.021, 16.24, 35220.084, 2., 113.151, 
  4.78, 19.8, 27.8, "", 3.18, 83.51, 0.892}, {"ITA", "Europe", "Italy", 
  "2020-07-17", 243967., 231., 189.714, 35028., 11., 12.857, 4035.058, 3.821, 
  3.138, 579.341, 0.182, 0.213, 1.02, 50., 0.827, 821., 13.579, "", "", "", 
  "", 50767., 6.154259*^6, 101.788, 0.84, 42805., 0.708, 0.004, 225.6, 
  "tests performed", "", "", "", "", "", "", "", "", "", 58.33, 6.0461828*^7, 
  205.859, 47.9, 23.021, 16.24, 35220.084, 2., 113.151, 4.78, 19.8, 27.8, "", 
  3.18, 83.51, 0.892}, {"ITA", "Europe", "Italy", "2020-07-18", 244216., 
  249., 198.429, 35042., 14., 13.857, 4039.177, 4.118, 3.282, 579.572, 0.232, 
  0.229, 1.06, 50., 0.827, 807., 13.347, "", "", "", "", 48265., 6.202524*^6, 
  102.586, 0.798, 43139., 0.713, 0.005, 217.4, "tests performed", "", "", "", 
  "", "", "", "", "", "", 58.33, 6.0461828*^7, 205.859, 47.9, 23.021, 16.24, 
  35220.084, 2., 113.151, 4.78, 19.8, 27.8, "", 3.18, 83.51, 0.892}, 
 {"ITA", "Europe", "Italy", "2020-07-19", 244434., 218., 196.143, 35045., 3., 
  13., 4042.782, 3.606, 3.244, 579.622, 0.05, 0.215, 1.08, 49., 0.81, 792., 
  13.099, "", "", 363.938, 6.019, 35525., 6.238049*^6, 103.173, 0.588, 
  42748., 0.707, 0.005, 217.9, "tests performed", "", "", "", "", "", "", "", 
  "", "", 58.33, 6.0461828*^7, 205.859, 47.9, 23.021, 16.24, 35220.084, 2., 
  113.151, 4.78, 19.8, 27.8, "", 3.18, 83.51, 0.892}, 
 {"ITA", "Europe", "Italy", "2020-07-20", 244624., 190., 199.143, 35058., 
  13., 13., 4045.925, 3.142, 3.294, 579.837, 0.215, 0.215, 1.1, 47., 0.777, 
  792., 13.099, "", "", "", "", 24253., 6.262302*^6, 103.574, 0.401, 42794., 
  0.708, 0.005, 214.9, "tests performed", "", "", "", "", "", "", "", "", "", 
  58.33, 6.0461828*^7, 205.859, 47.9, 23.021, 16.24, 35220.084, 2., 113.151, 
  4.78, 19.8, 27.8, "", 3.18, 83.51, 0.892}, {"ITA", "Europe", "Italy", 
  "2020-07-21", 244752., 128., 201.143, 35073., 15., 12.714, 4048.042, 2.117, 
  3.327, 580.085, 0.248, 0.21, 1.11, 49., 0.81, 781., 12.917, "", "", "", "", 
  43110., 6.305412*^6, 104.287, 0.713, 42972., 0.711, 0.005, 213.6, 
  "tests performed", "", "", "", "", "", "", "", "", "", 58.33, 6.0461828*^7, 
  205.859, 47.9, 23.021, 16.24, 35220.084, 2., 113.151, 4.78, 19.8, 27.8, "", 
  3.18, 83.51, 0.892}, {"ITA", "Europe", "Italy", "2020-07-22", 245032., 
  280., 218., 35082., 9., 12.143, 4052.673, 4.631, 3.606, 580.234, 0.149, 
  0.201, 1.13, 48., 0.794, 772., 12.768, "", "", "", "", 49318., 6.35473*^6, 
  105.103, 0.816, 43096., 0.713, 0.005, 197.7, "tests performed", "", "", "", 
  "", "", "", "", "", "", 58.33, 6.0461828*^7, 205.859, 47.9, 23.021, 16.24, 
  35220.084, 2., 113.151, 4.78, 19.8, 27.8, "", 3.18, 83.51, 0.892}, 
 {"ITA", "Europe", "Italy", "2020-07-23", 245338., 306., 228.857, 35092., 
  10., 10.714, 4057.734, 5.061, 3.785, 580.399, 0.165, 0.177, 1.12, 49., 
  0.81, 762., 12.603, "", "", "", "", 60311., 6.415041*^6, 106.101, 0.998, 
  44507., 0.736, 0.005, 194.5, "tests performed", "", "", "", "", "", "", "", 
  "", "", 58.33, 6.0461828*^7, 205.859, 47.9, 23.021, 16.24, 35220.084, 2., 
  113.151, 4.78, 19.8, 27.8, "", 3.18, 83.51, 0.892}, 
 {"ITA", "Europe", "Italy", "2020-07-24", 245590., 252., 231.857, 35097., 5., 
  9.857, 4061.902, 4.168, 3.835, 580.482, 0.083, 0.163, 1.11, 46., 0.761, 
  759., 12.553, "", "", "", "", 53334., 6.468375*^6, 106.983, 0.882, 44874., 
  0.742, 0.005, 193.5, "tests performed", "", "", "", "", "", "", "", "", "", 
  58.33, 6.0461828*^7, 205.859, 47.9, 23.021, 16.24, 35220.084, 2., 113.151, 
  4.78, 19.8, 27.8, "", 3.18, 83.51, 0.892}, {"ITA", "Europe", "Italy", 
  "2020-07-25", 245864., 274., 235.429, 35102., 5., 8.571, 4066.433, 4.532, 
  3.894, 580.565, 0.083, 0.142, 1.12, 41., 0.678, 772., 12.768, "", "", "", 
  "", 51671., 6.520046*^6, 107.837, 0.855, 45360., 0.75, 0.005, 192.7, 
  "tests performed", "", "", "", "", "", "", "", "", "", 58.33, 6.0461828*^7, 
  205.859, 47.9, 23.021, 16.24, 35220.084, 2., 113.151, 4.78, 19.8, 27.8, "", 
  3.18, 83.51, 0.892}, {"ITA", "Europe", "Italy", "2020-07-26", 246118., 
  254., 240.571, 35107., 5., 8.857, 4070.634, 4.201, 3.979, 580.647, 0.083, 
  0.146, 1.13, 44., 0.728, 779., 12.884, "", "", 397.392, 6.573, 40526., 
  6.560572*^6, 108.508, 0.67, 46075., 0.762, 0.005, 191.5, "tests performed", 
  "", "", "", "", "", "", "", "", "", 58.33, 6.0461828*^7, 205.859, 47.9, 
  23.021, 16.24, 35220.084, 2., 113.151, 4.78, 19.8, 27.8, "", 3.18, 83.51, 
  0.892}, {"ITA", "Europe", "Italy", "2020-07-27", 246286., 168., 237.429, 
  35112., 5., 7.714, 4073.413, 2.779, 3.927, 580.73, 0.083, 0.128, 1.14, 45., 
  0.744, 785., 12.983, "", "", "", "", 25551., 6.586123*^6, 108.93, 0.423, 
  46260., 0.765, 0.005, 194.8, "tests performed", "", "", "", "", "", "", "", 
  "", "", 50.93, 6.0461828*^7, 205.859, 47.9, 23.021, 16.24, 35220.084, 2., 
  113.151, 4.78, 19.8, 27.8, "", 3.18, 83.51, 0.892}, 
 {"ITA", "Europe", "Italy", "2020-07-28", 246488., 202., 248., 35123., 11., 
  7.143, 4076.754, 3.341, 4.102, 580.912, 0.182, 0.118, 1.16, 40., 0.662, 
  789., 13.05, "", "", "", "", 48170., 6.634293*^6, 109.727, 0.797, 46983., 
  0.777, 0.005, 189.4, "tests performed", "", "", "", "", "", "", "", "", "", 
  50.93, 6.0461828*^7, 205.859, 47.9, 23.021, 16.24, 35220.084, 2., 113.151, 
  4.78, 19.8, 27.8, "", 3.18, 83.51, 0.892}, {"ITA", "Europe", "Italy", 
  "2020-07-29", 246776., 288., 249.143, 35129., 6., 6.714, 4081.517, 4.763, 
  4.121, 581.011, 0.099, 0.111, 1.17, 38., 0.628, 769., 12.719, "", "", "", 
  "", 56018., 6.690311*^6, 110.653, 0.927, 47940., 0.793, 0.005, 192.4, 
  "tests performed", "", "", "", "", "", "", "", "", "", 50.93, 6.0461828*^7, 
  205.859, 47.9, 23.021, 16.24, 35220.084, 2., 113.151, 4.78, 19.8, 27.8, "", 
  3.18, 83.51, 0.892}, {"ITA", "Europe", "Italy", "2020-07-30", 247158., 
  382., 260., 35132., 3., 5.714, 4087.835, 6.318, 4.3, 581.061, 0.05, 0.095, 
  1.18, 47., 0.777, 795., 13.149, "", "", "", "", 61858., 6.752169*^6, 
  111.677, 1.023, 48161., 0.797, 0.005, 185.2, "tests performed", "", "", "", 
  "", "", "", "", "", "", 50.93, 6.0461828*^7, 205.859, 47.9, 23.021, 16.24, 
  35220.084, 2., 113.151, 4.78, 19.8, 27.8, "", 3.18, 83.51, 0.892}, 
 {"ITA", "Europe", "Italy", "2020-07-31", 247537., 379., 278.143, 35141., 9., 
  6.286, 4094.104, 6.268, 4.6, 581.21, 0.149, 0.104, 1.16, 41., 0.678, 757., 
  12.52, "", "", "", "", 60944., 6.813113*^6, 112.685, 1.008, 49248., 0.815, 
  0.006, 177.1, "tests performed", "", "", "", "", "", "", "", "", "", 50.93, 
  6.0461828*^7, 205.859, 47.9, 23.021, 16.24, 35220.084, 2., 113.151, 4.78, 
  19.8, 27.8, "", 3.18, 83.51, 0.892}, {"ITA", "Europe", "Italy", 
  "2020-08-01", 247832., 295., 281.143, 35146., 5., 6.286, 4098.983, 4.879, 
  4.65, 581.292, 0.083, 0.104, 1.12, 43., 0.711, 748., 12.371, "", "", "", 
  "", 60383., 6.873496*^6, 113.683, 0.999, 50493., 0.835, 0.006, 179.6, 
  "tests performed", "", "", "", "", "", "", "", "", "", 50.93, 6.0461828*^7, 
  205.859, 47.9, 23.021, 16.24, 35220.084, 2., 113.151, 4.78, 19.8, 27.8, "", 
  3.18, 83.51, 0.892}, {"ITA", "Europe", "Italy", "2020-08-02", 248070., 
  238., 278.857, 35154., 8., 6.714, 4102.919, 3.936, 4.612, 581.425, 0.132, 
  0.111, 1.1, 42., 0.695, 750., 12.405, "", "", 397.392, 6.573, 43269., 
  6.916765*^6, 114.399, 0.716, 50885., 0.842, 0.005, 182.5, 
  "tests performed", "", "", "", "", "", "", "", "", "", 50.93, 6.0461828*^7, 
  205.859, 47.9, 23.021, 16.24, 35220.084, 2., 113.151, 4.78, 19.8, 27.8, "", 
  3.18, 83.51, 0.892}, {"ITA", "Europe", "Italy", "2020-08-03", 248229., 
  159., 277.571, 35166., 12., 7.714, 4105.549, 2.63, 4.591, 581.623, 0.198, 
  0.128, 1.12, 41., 0.678, 775., 12.818, "", "", "", "", 24036., 6.940801*^6, 
  114.796, 0.398, 50668., 0.838, 0.005, 182.5, "tests performed", "", "", "", 
  "", "", "", "", "", "", 50.93, 6.0461828*^7, 205.859, 47.9, 23.021, 16.24, 
  35220.084, 2., 113.151, 4.78, 19.8, 27.8, "", 3.18, 83.51, 0.892}, 
 {"ITA", "Europe", "Italy", "2020-08-04", 248419., 190., 275.857, 35171., 5., 
  6.857, 4108.692, 3.142, 4.563, 581.706, 0.083, 0.113, 1.17, 41., 0.678, 
  802., 13.265, "", "", "", "", 43788., 6.984589*^6, 115.521, 0.724, 50042., 
  0.828, 0.006, 181.4, "tests performed", "", "", "", "", "", "", "", "", "", 
  50.93, 6.0461828*^7, 205.859, 47.9, 23.021, 16.24, 35220.084, 2., 113.151, 
  4.78, 19.8, 27.8, "", 3.18, 83.51, 0.892}, {"ITA", "Europe", "Italy", 
  "2020-08-05", 248803., 384., 289.571, 35181., 10., 7.429, 4115.043, 6.351, 
  4.789, 581.871, 0.165, 0.123, 1.24, 41., 0.678, 805., 13.314, "", "", "", 
  "", 56451., 7.04104*^6, 116.454, 0.934, 50104., 0.829, 0.006, 173., 
  "tests performed", "", "", "", "", "", "", "", "", "", 50.93, 6.0461828*^7, 
  205.859, 47.9, 23.021, 16.24, 35220.084, 2., 113.151, 4.78, 19.8, 27.8, "", 
  3.18, 83.51, 0.892}, {"ITA", "Europe", "Italy", "2020-08-06", 249204., 
  401., 292.286, 35187., 6., 7.857, 4121.675, 6.632, 4.834, 581.97, 0.099, 
  0.13, 1.28, 42., 0.695, 804., 13.298, "", "", "", "", 58673., 7.099713*^6, 
  117.425, 0.97, 49649., 0.821, 0.006, 169.9, "tests performed", "", "", "", 
  "", "", "", "", "", "", 50.93, 6.0461828*^7, 205.859, 47.9, 23.021, 16.24, 
  35220.084, 2., 113.151, 4.78, 19.8, 27.8, "", 3.18, 83.51, 0.892}, 
 {"ITA", "Europe", "Italy", "2020-08-07", 249756., 552., 317., 35190., 3., 
  7., 4130.805, 9.13, 5.243, 582.02, 0.05, 0.116, 1.31, 42., 0.695, 821., 
  13.579, "", "", "", "", 59196., 7.158909*^6, 118.404, 0.979, 49399., 0.817, 
  0.006, 155.8, "tests performed", "", "", "", "", "", "", "", "", "", 50.93, 
  6.0461828*^7, 205.859, 47.9, 23.021, 16.24, 35220.084, 2., 113.151, 4.78, 
  19.8, 27.8, "", 3.18, 83.51, 0.892}, {"ITA", "Europe", "Italy", 
  "2020-08-08", 250103., 347., 324.429, 35203., 13., 8.143, 4136.544, 5.739, 
  5.366, 582.235, 0.215, 0.135, 1.29, 43., 0.711, 814., 13.463, "", "", "", 
  "", 53298., 7.212207*^6, 119.285, 0.882, 48387., 0.8, 0.007, 149.1, 
  "tests performed", "", "", "", "", "", "", "", "", "", 50.93, 6.0461828*^7, 
  205.859, 47.9, 23.021, 16.24, 35220.084, 2., 113.151, 4.78, 19.8, 27.8, "", 
  3.18, 83.51, 0.892}, {"ITA", "Europe", "Italy", "2020-08-09", 250566., 
  463., 356.571, 35205., 2., 7.286, 4144.202, 7.658, 5.897, 582.268, 0.033, 
  0.121, 1.31, 45., 0.744, 808., 13.364, "", "", 449.093, 7.428, 37637., 
  7.249844*^6, 119.908, 0.622, 47583., 0.787, 0.007, 133.4, 
  "tests performed", "", "", "", "", "", "", "", "", "", 50.93, 6.0461828*^7, 
  205.859, 47.9, 23.021, 16.24, 35220.084, 2., 113.151, 4.78, 19.8, 27.8, "", 
  3.18, 83.51, 0.892}, {"ITA", "Europe", "Italy", "2020-08-10", 250825., 
  259., 370.857, 35209., 4., 6.143, 4148.485, 4.284, 6.134, 582.334, 0.066, 
  0.102, 1.3, 46., 0.761, 825., 13.645, "", "", "", "", 26432., 7.276276*^6, 
  120.345, 0.437, 47925., 0.793, 0.008, 129.2, "tests performed", "", "", "", 
  "", "", "", "", "", "", 50.93, 6.0461828*^7, 205.859, 47.9, 23.021, 16.24, 
  35220.084, 2., 113.151, 4.78, 19.8, 27.8, "", 3.18, 83.51, 0.892}, 
 {"ITA", "Europe", "Italy", "2020-08-11", 251237., 412., 402.571, 35215., 6., 
  6.286, 4155.299, 6.814, 6.658, 582.434, 0.099, 0.104, 1.31, 49., 0.81, 
  850., 14.058, "", "", "", "", 40642., 7.316918*^6, 121.017, 0.672, 47476., 
  0.785, 0.008, 117.9, "tests performed", "", "", "", "", "", "", "", "", "", 
  50.93, 6.0461828*^7, 205.859, 47.9, 23.021, 16.24, 35220.084, 2., 113.151, 
  4.78, 19.8, 27.8, "", 3.18, 83.51, 0.892}, {"ITA", "Europe", "Italy", 
  "2020-08-12", 251713., 476., 415.714, 35225., 10., 6.286, 4163.172, 7.873, 
  6.876, 582.599, 0.165, 0.104, 1.29, 53., 0.877, 832., 13.761, "", "", "", 
  "", 52658., 7.369576*^6, 121.888, 0.871, 46934., 0.776, 0.009, 112.9, 
  "tests performed", "", "", "", "", "", "", "", "", "", 50.93, 6.0461828*^7, 
  205.859, 47.9, 23.021, 16.24, 35220.084, 2., 113.151, 4.78, 19.8, 27.8, "", 
  3.18, 83.51, 0.892}, {"ITA", "Europe", "Italy", "2020-08-13", 252235., 
  522., 433., 35231., 6., 6.286, 4171.806, 8.634, 7.162, 582.698, 0.099, 
  0.104, 1.27, 55., 0.91, 841., 13.91, "", "", "", "", 51188., 7.420764*^6, 
  122.735, 0.847, 45864., 0.759, 0.009, 105.9, "tests performed", "", "", "", 
  "", "", "", "", "", "", 50.93, 6.0461828*^7, 205.859, 47.9, 23.021, 16.24, 
  35220.084, 2., 113.151, 4.78, 19.8, 27.8, "", 3.18, 83.51, 0.892}, 
 {"ITA", "Europe", "Italy", "2020-08-14", 252809., 574., 436.143, 35234., 3., 
  6.286, 4181.299, 9.494, 7.214, 582.748, 0.05, 0.104, 1.27, 56., 0.926, 
  827., 13.678, "", "", "", "", 46723., 7.467487*^6, 123.507, 0.773, 44083., 
  0.729, 0.01, 101.1, "tests performed", "", "", "", "", "", "", "", "", "", 
  50.93, 6.0461828*^7, 205.859, 47.9, 23.021, 16.24, 35220.084, 2., 113.151, 
  4.78, 19.8, 27.8, "", 3.18, 83.51, 0.892}, {"ITA", "Europe", "Italy", 
  "2020-08-15", 253438., 629., 476.429, 35392., 158., 27., 4191.703, 10.403, 
  7.88, 585.361, 2.613, 0.447, 1.28, 55., 0.91, 819., 13.546, "", "", "", "", 
  53123., 7.52061*^6, 124.386, 0.879, 44058., 0.729, 0.011, 92.5, 
  "tests performed", "", "", "", "", "", "", "", "", "", 50.93, 6.0461828*^7, 
  205.859, 47.9, 23.021, 16.24, 35220.084, 2., 113.151, 4.78, 19.8, 27.8, "", 
  3.18, 83.51, 0.892}, {"ITA", "Europe", "Italy", "2020-08-16", 253915., 
  477., 478.429, 35396., 4., 27.286, 4199.592, 7.889, 7.913, 585.427, 0.066, 
  0.451, 1.27, 56., 0.926, 843., 13.943, "", "", 508.905, 8.417, 36807., 
  7.557417*^6, 124.995, 0.609, 43939., 0.727, 0.011, 91.8, "tests performed", 
  "", "", "", "", "", "", "", "", "", 50.93, 6.0461828*^7, 205.859, 47.9, 
  23.021, 16.24, 35220.084, 2., 113.151, 4.78, 19.8, 27.8, "", 3.18, 83.51, 
  0.892}, {"ITA", "Europe", "Italy", "2020-08-17", 254235., 320., 487.143, 
  35400., 4., 27.286, 4204.884, 5.293, 8.057, 585.493, 0.066, 0.451, 1.29, 
  58., 0.959, 868., 14.356, "", "", "", "", 30666., 7.588083*^6, 125.502, 
  0.507, 44544., 0.737, 0.011, 91.4, "tests performed", "", "", "", "", "", 
  "", "", "", "", 54.63, 6.0461828*^7, 205.859, 47.9, 23.021, 16.24, 
  35220.084, 2., 113.151, 4.78, 19.8, 27.8, "", 3.18, 83.51, 0.892}, 
 {"ITA", "Europe", "Italy", "2020-08-18", 254636., 401., 485.571, 35405., 5., 
  27.143, 4211.517, 6.632, 8.031, 585.576, 0.083, 0.449, 1.34, 58., 0.959, 
  901., 14.902, "", "", "", "", 53976., 7.642059*^6, 126.395, 0.893, 46449., 
  0.768, 0.01, 95.7, "tests performed", "", "", "", "", "", "", "", "", "", 
  54.63, 6.0461828*^7, 205.859, 47.9, 23.021, 16.24, 35220.084, 2., 113.151, 
  4.78, 19.8, 27.8, "", 3.18, 83.51, 0.892}, {"ITA", "Europe", "Italy", 
  "2020-08-19", 255278., 642., 509.286, 35412., 7., 26.714, 4222.135, 10.618, 
  8.423, 585.692, 0.116, 0.442, 1.41, 66., 1.092, 932., 15.415, "", "", "", 
  "", 71095., 7.713154*^6, 127.571, 1.176, 49083., 0.812, 0.01, 96.4, 
  "tests performed", "", "", "", "", "", "", "", "", "", 54.63, 6.0461828*^7, 
  205.859, 47.9, 23.021, 16.24, 35220.084, 2., 113.151, 4.78, 19.8, 27.8, "", 
  3.18, 83.51, 0.892}, {"ITA", "Europe", "Italy", "2020-08-20", 256118., 
  840., 554.714, 35418., 6., 26.714, 4236.028, 13.893, 9.175, 585.791, 0.099, 
  0.442, 1.5, 68., 1.125, 951., 15.729, "", "", "", "", 77442., 7.790596*^6, 
  128.851, 1.281, 52833., 0.874, 0.01, 95.2, "tests performed", "", "", "", 
  "", "", "", "", "", "", 54.63, 6.0461828*^7, 205.859, 47.9, 23.021, 16.24, 
  35220.084, 2., 113.151, 4.78, 19.8, 27.8, "", 3.18, 83.51, 0.892}, 
 {"ITA", "Europe", "Italy", "2020-08-21", 257065., 947., 608., 35427., 9., 
  27.571, 4251.691, 15.663, 10.056, 585.94, 0.149, 0.456, 1.56, 69., 1.141, 
  988., 16.341, "", "", "", "", 71996., 7.862592*^6, 130.042, 1.191, 56444., 
  0.934, 0.011, 92.8, "tests performed", "", "", "", "", "", "", "", "", "", 
  54.63, 6.0461828*^7, 205.859, 47.9, 23.021, 16.24, 35220.084, 2., 113.151, 
  4.78, 19.8, 27.8, "", 3.18, 83.51, 0.892}, {"ITA", "Europe", "Italy", 
  "2020-08-22", 258136., 1071., 671.143, 35430., 3., 5.429, 4269.404, 17.714, 
  11.1, 585.99, 0.05, 0.09, 1.61, 64., 1.059, 988., 16.341, "", "", "", "", 
  77674., 7.940266*^6, 131.327, 1.285, 59951., 0.992, 0.011, 89.3, 
  "tests performed", "", "", "", "", "", "", "", "", "", 54.63, 6.0461828*^7, 
  205.859, 47.9, 23.021, 16.24, 35220.084, 2., 113.151, 4.78, 19.8, 27.8, "", 
  3.18, 83.51, 0.892}, {"ITA", "Europe", "Italy", "2020-08-23", 259345., 
  1209., 775.714, 35437., 7., 5.857, 4289.401, 19.996, 12.83, 586.105, 0.116, 
  0.097, 1.63, 69., 1.141, 1040., 17.201, "", "", 685.298, 11.334, 67371., 
  8.007637*^6, 132.441, 1.114, 64317., 1.064, 0.012, 82.9, "tests performed", 
  "", "", "", "", "", "", "", "", "", 54.63, 6.0461828*^7, 205.859, 47.9, 
  23.021, 16.24, 35220.084, 2., 113.151, 4.78, 19.8, 27.8, "", 3.18, 83.51, 
  0.892}, {"ITA", "Europe", "Italy", "2020-08-24", 260298., 953., 866.143, 
  35441., 4., 5.857, 4305.163, 15.762, 14.325, 586.171, 0.066, 0.097, 1.6, 
  65., 1.075, 1110., 18.359, "", "", "", "", 45914., 8.053551*^6, 133.201, 
  0.759, 66495., 1.1, 0.013, 76.8, "tests performed", "", "", "", "", "", "", 
  "", "", "", 54.63, 6.0461828*^7, 205.859, 47.9, 23.021, 16.24, 35220.084, 
  2., 113.151, 4.78, 19.8, 27.8, "", 3.18, 83.51, 0.892}, 
 {"ITA", "Europe", "Italy", "2020-08-25", 261174., 876., 934., 35445., 4., 
  5.714, 4319.651, 14.488, 15.448, 586.238, 0.066, 0.095, 1.55, 66., 1.092, 
  1124., 18.59, "", "", "", "", 72341., 8.125892*^6, 134.397, 1.196, 69119., 
  1.143, 0.014, 74., "tests performed", "", "", "", "", "", "", "", "", "", 
  54.63, 6.0461828*^7, 205.859, 47.9, 23.021, 16.24, 35220.084, 2., 113.151, 
  4.78, 19.8, 27.8, "", 3.18, 83.51, 0.892}, {"ITA", "Europe", "Italy", 
  "2020-08-26", 262540., 1366., 1037.429, 35458., 13., 6.571, 4342.244, 
  22.593, 17.158, 586.453, 0.215, 0.109, 1.51, 69., 1.141, 1124., 18.59, "", 
  "", "", "", 93529., 8.219421*^6, 135.944, 1.547, 72324., 1.196, 0.014, 
  69.7, "tests performed", "", "", "", "", "", "", "", "", "", 54.63, 
  6.0461828*^7, 205.859, 47.9, 23.021, 16.24, 35220.084, 2., 113.151, 4.78, 
  19.8, 27.8, "", 3.18, 83.51, 0.892}, {"ITA", "Europe", "Italy", 
  "2020-08-27", 263949., 1409., 1118.714, 35463., 5., 6.429, 4365.548, 
  23.304, 18.503, 586.535, 0.083, 0.106, 1.45, 67., 1.108, 1198., 19.814, "", 
  "", "", "", 94024., 8.313445*^6, 137.499, 1.555, 74693., 1.235, 0.015, 
  66.8, "tests performed", "", "", "", "", "", "", "", "", "", 54.63, 
  6.0461828*^7, 205.859, 47.9, 23.021, 16.24, 35220.084, 2., 113.151, 4.78, 
  19.8, 27.8, "", 3.18, 83.51, 0.892}, {"ITA", "Europe", "Italy", 
  "2020-08-28", 265409., 1460., 1192., 35472., 9., 6.429, 4389.695, 24.147, 
  19.715, 586.684, 0.149, 0.106, 1.38, 74., 1.224, 1252., 20.707, "", "", "", 
  "", 97065., 8.41051*^6, 139.104, 1.605, 78274., 1.295, 0.015, 65.7, 
  "tests performed", "", "", "", "", "", "", "", "", "", 54.63, 6.0461828*^7, 
  205.859, 47.9, 23.021, 16.24, 35220.084, 2., 113.151, 4.78, 19.8, 27.8, "", 
  3.18, 83.51, 0.892}, {"ITA", "Europe", "Italy", "2020-08-29", 266853., 
  1444., 1245.286, 35473., 1., 6.143, 4413.578, 23.883, 20.596, 586.701, 
  0.017, 0.102, 1.34, 79., 1.307, 1247., 20.625, "", "", "", "", 99108., 
  8.509618*^6, 140.744, 1.639, 81336., 1.345, 0.015, 65.3, "tests performed", 
  "", "", "", "", "", "", "", "", "", 54.63, 6.0461828*^7, 205.859, 47.9, 
  23.021, 16.24, 35220.084, 2., 113.151, 4.78, 19.8, 27.8, "", 3.18, 83.51, 
  0.892}, {"ITA", "Europe", "Italy", "2020-08-30", 268218., 1365., 1267.571, 
  35477., 4., 5.714, 4436.154, 22.576, 20.965, 586.767, 0.066, 0.095, 1.29, 
  86., 1.422, 1337., 22.113, "", "", 899.2, 14.872, 76723., 8.586341*^6, 
  142.013, 1.269, 82672., 1.367, 0.015, 65.2, "tests performed", "", "", "", 
  "", "", "", "", "", "", 54.63, 6.0461828*^7, 205.859, 47.9, 23.021, 16.24, 
  35220.084, 2., 113.151, 4.78, 19.8, 27.8, "", 3.18, 83.51, 0.892}, 
 {"ITA", "Europe", "Italy", "2020-08-31", 269214., 996., 1273.714, 35483., 
  6., 6., 4452.628, 16.473, 21.066, 586.866, 0.099, 0.099, 1.25, 94., 1.555, 
  1382., 22.857, "", "", "", "", 58518., 8.644859*^6, 142.98, 0.968, 84473., 
  1.397, 0.015, 66.3, "tests performed", "", "", "", "", "", "", "", "", "", 
  54.63, 6.0461828*^7, 205.859, 47.9, 23.021, 16.24, 35220.084, 2., 113.151, 
  4.78, 19.8, 27.8, "", 3.18, 83.51, 0.892}, {"ITA", "Europe", "Italy", 
  "2020-09-01", 270189., 975., 1287.857, 35491., 8., 6.571, 4468.753, 16.126, 
  21.3, 586.998, 0.132, 0.109, 1.21, 107., 1.77, 1487., 24.594, "", "", "", 
  "", 81050., 8.725909*^6, 144.321, 1.341, 85717., 1.418, 0.015, 66.6, 
  "tests performed", "", "", "", "", "", "", "", "", "", 54.63, 6.0461828*^7, 
  205.859, 47.9, 23.021, 16.24, 35220.084, 2., 113.151, 4.78, 19.8, 27.8, "", 
  3.18, 83.51, 0.892}, {"ITA", "Europe", "Italy", "2020-09-02", 271515., 
  1326., 1282.143, 35497., 6., 5.571, 4490.685, 21.931, 21.206, 587.098, 
  0.099, 0.092, 1.19, 109., 1.803, 1546., 25.57, "", "", "", "", 102959., 
  8.828868*^6, 146.024, 1.703, 87064., 1.44, 0.015, 67.9, "tests performed", 
  "", "", "", "", "", "", "", "", "", 54.63, 6.0461828*^7, 205.859, 47.9, 
  23.021, 16.24, 35220.084, 2., 113.151, 4.78, 19.8, 27.8, "", 3.18, 83.51, 
  0.892}, {"ITA", "Europe", "Italy", "2020-09-03", 272912., 1397., 1280.429, 
  35507., 10., 6.286, 4513.79, 23.105, 21.177, 587.263, 0.165, 0.104, 1.18, 
  120., 1.985, 1625., 26.876, "", "", "", "", 92790., 8.921658*^6, 147.559, 
  1.535, 86888., 1.437, 0.015, 67.9, "tests performed", "", "", "", "", "", 
  "", "", "", "", 54.63, 6.0461828*^7, 205.859, 47.9, 23.021, 16.24, 
  35220.084, 2., 113.151, 4.78, 19.8, 27.8, "", 3.18, 83.51, 0.892}, 
 {"ITA", "Europe", "Italy", "2020-09-04", 274644., 1732., 1319.286, 35518., 
  11., 6.571, 4542.436, 28.646, 21.82, 587.445, 0.182, 0.109, 1.18, 121., 
  2.001, 1728., 28.58, "", "", "", "", 113085., 9.034743*^6, 149.429, 1.87, 
  89176., 1.475, 0.015, 67.6, "tests performed", "", "", "", "", "", "", "", 
  "", "", 54.63, 6.0461828*^7, 205.859, 47.9, 23.021, 16.24, 35220.084, 2., 
  113.151, 4.78, 19.8, 27.8, "", 3.18, 83.51, 0.892}, 
 {"ITA", "Europe", "Italy", "2020-09-05", 276338., 1694., 1355., 35534., 16., 
  8.714, 4570.454, 28.018, 22.411, 587.71, 0.265, 0.144, 1.17, 121., 2.001, 
  1741., 28.795, "", "", "", "", 107658., 9.142401*^6, 151.209, 1.781, 
  90398., 1.495, 0.015, 66.7, "tests performed", "", "", "", "", "", "", "", 
  "", "", 54.63, 6.0461828*^7, 205.859, 47.9, 23.021, 16.24, 35220.084, 2., 
  113.151, 4.78, 19.8, 27.8, "", 3.18, 83.51, 0.892}, 
 {"ITA", "Europe", "Italy", "2020-09-06", 277634., 1296., 1345.143, 35541., 
  7., 9.143, 4591.889, 21.435, 22.248, 587.825, 0.116, 0.151, 1.15, 133., 
  2.2, 1816., 30.035, "", "", 1060.387, 17.538, 76856., 9.219257*^6, 152.481, 
  1.271, 90417., 1.495, 0.015, 67.2, "tests performed", "", "", "", "", "", 
  "", "", "", "", 54.63, 6.0461828*^7, 205.859, 47.9, 23.021, 16.24, 
  35220.084, 2., 113.151, 4.78, 19.8, 27.8, "", 3.18, 83.51, 0.892}, 
 {"ITA", "Europe", "Italy", "2020-09-07", 278784., 1150., 1367.143, 35553., 
  12., 10., 4610.909, 19.02, 22.612, 588.024, 0.198, 0.165, 1.15, 142., 
  2.349, 1861., 30.78, "", "", "", "", 52553., 9.27181*^6, 153.35, 0.869, 
  89564., 1.481, 0.015, 65.5, "tests performed", "", "", "", "", "", "", "", 
  "", "", 52.78, 6.0461828*^7, 205.859, 47.9, 23.021, 16.24, 35220.084, 2., 
  113.151, 4.78, 19.8, 27.8, "", 3.18, 83.51, 0.892}, 
 {"ITA", "Europe", "Italy", "2020-09-08", 280153., 1369., 1423.429, 35563., 
  10., 10.286, 4633.552, 22.642, 23.543, 588.189, 0.165, 0.17, 1.14, 143., 
  2.365, 1903., 31.474, "", "", "", "", 92403., 9.364213*^6, 154.878, 1.528, 
  91186., 1.508, 0.016, 64.1, "tests performed", "", "", "", "", "", "", "", 
  "", "", 52.78, 6.0461828*^7, 205.859, 47.9, 23.021, 16.24, 35220.084, 2., 
  113.151, 4.78, 19.8, 27.8, "", 3.18, 83.51, 0.892}, 
 {"ITA", "Europe", "Italy", "2020-09-09", 281583., 1430., 1438.286, 35577., 
  14., 11.429, 4657.203, 23.651, 23.788, 588.421, 0.232, 0.189, 1.1, 150., 
  2.481, 1928., 31.888, "", "", "", "", 95990., 9.460203*^6, 156.466, 1.588, 
  90191., 1.492, 0.016, 62.7, "tests performed", "", "", "", "", "", "", "", 
  "", "", 52.78, 6.0461828*^7, 205.859, 47.9, 23.021, 16.24, 35220.084, 2., 
  113.151, 4.78, 19.8, 27.8, "", 3.18, 83.51, 0.892}, 
 {"ITA", "Europe", "Italy", "2020-09-10", 283180., 1597., 1466.857, 35587., 
  10., 11.429, 4683.616, 26.413, 24.261, 588.586, 0.165, 0.189, 1.07, 164., 
  2.712, 2000., 33.079, "", "", "", "", 94186., 9.554389*^6, 158.023, 1.558, 
  90390., 1.495, 0.016, 61.6, "tests performed", "", "", "", "", "", "", "", 
  "", "", 52.78, 6.0461828*^7, 205.859, 47.9, 23.021, 16.24, 35220.084, 2., 
  113.151, 4.78, 19.8, 27.8, "", 3.18, 83.51, 0.892}, 
 {"ITA", "Europe", "Italy", "2020-09-11", 284796., 1616., 1450.286, 35597., 
  10., 11.286, 4710.344, 26.728, 23.987, 588.752, 0.165, 0.187, 1.05, 175., 
  2.894, 2024., 33.476, "", "", "", "", 98880., 9.653269*^6, 159.659, 1.635, 
  88361., 1.461, 0.016, 60.9, "tests performed", "", "", "", "", "", "", "", 
  "", "", 52.78, 6.0461828*^7, 205.859, 47.9, 23.021, 16.24, 35220.084, 2., 
  113.151, 4.78, 19.8, 27.8, "", 3.18, 83.51, 0.892}, 
 {"ITA", "Europe", "Italy", "2020-09-12", 286297., 1501., 1422.714, 35603., 
  6., 9.857, 4735.169, 24.826, 23.531, 588.851, 0.099, 0.163, 1.04, 182., 
  3.01, 2133., 35.278, "", "", "", "", 92706., 9.745975*^6, 161.192, 1.533, 
  86225., 1.426, 0.017, 60.6, "tests performed", "", "", "", "", "", "", "", 
  "", "", 52.78, 6.0461828*^7, 205.859, 47.9, 23.021, 16.24, 35220.084, 2., 
  113.151, 4.78, 19.8, 27.8, "", 3.18, 83.51, 0.892}, 
 {"ITA", "Europe", "Italy", "2020-09-13", 287753., 1456., 1445.571, 35610., 
  7., 9.857, 4759.251, 24.081, 23.909, 588.967, 0.116, 0.163, 1.05, 187., 
  3.093, 2229., 36.866, "", "", 1307.743, 21.629, 72143., 9.818118*^6, 
  162.385, 1.193, 85552., 1.415, 0.017, 59.2, "tests performed", "", "", "", 
  "", "", "", "", "", "", 52.78, 6.0461828*^7, 205.859, 47.9, 23.021, 16.24, 
  35220.084, 2., 113.151, 4.78, 19.8, 27.8, "", 3.18, 83.51, 0.892}, 
 {"ITA", "Europe", "Italy", "2020-09-14", 288761., 1008., 1425.286, 35624., 
  14., 10.143, 4775.922, 16.672, 23.573, 589.198, 0.232, 0.168, 1.05, 197., 
  3.258, 2319., 38.355, "", "", "", "", 45309., 9.863427*^6, 163.135, 0.749, 
  84517., 1.398, 0.017, 59.3, "tests performed", "", "", "", "", "", "", "", 
  "", "", 52.78, 6.0461828*^7, 205.859, 47.9, 23.021, 16.24, 35220.084, 2., 
  113.151, 4.78, 19.8, 27.8, "", 3.18, 83.51, 0.892}, 
 {"ITA", "Europe", "Italy", "2020-09-15", 289990., 1229., 1405.286, 35633., 
  9., 10., 4796.249, 20.327, 23.243, 589.347, 0.149, 0.165, 1.06, 201., 
  3.324, 2423., 40.075, "", "", "", "", 80517., 9.943944*^6, 164.466, 1.332, 
  82819., 1.37, 0.017, 58.9, "tests performed", "", "", "", "", "", "", "", 
  "", "", 52.78, 6.0461828*^7, 205.859, 47.9, 23.021, 16.24, 35220.084, 2., 
  113.151, 4.78, 19.8, 27.8, "", 3.18, 83.51, 0.892}, 
 {"ITA", "Europe", "Italy", "2020-09-16", 291442., 1452., 1408.429, 35645., 
  12., 9.714, 4820.264, 24.015, 23.295, 589.546, 0.198, 0.161, 1.06, 207., 
  3.424, 2492., 41.216, "", "", "", "", 100607., 1.0044551*^7, 166.13, 1.664, 
  83478., 1.381, 0.017, 59.3, "tests performed", "", "", "", "", "", "", "", 
  "", "", 52.78, 6.0461828*^7, 205.859, 47.9, 23.021, 16.24, 35220.084, 2., 
  113.151, 4.78, 19.8, 27.8, "", 3.18, 83.51, 0.892}, 
 {"ITA", "Europe", "Italy", "2020-09-17", 293025., 1583., 1406.429, 35658., 
  13., 10.143, 4846.446, 26.182, 23.261, 589.761, 0.215, 0.168, 1.07, 212., 
  3.506, 2560., 42.341, "", "", "", "", 101773., 1.0146324*^7, 167.814, 
  1.683, 84562., 1.399, 0.017, 60.1, "tests performed", "", "", "", "", "", 
  "", "", "", "", 52.78, 6.0461828*^7, 205.859, 47.9, 23.021, 16.24, 
  35220.084, 2., 113.151, 4.78, 19.8, 27.8, "", 3.18, 83.51, 0.892}, 
 {"ITA", "Europe", "Italy", "2020-09-18", 294932., 1907., 1448., 35668., 10., 
  10.143, 4877.987, 31.541, 23.949, 589.926, 0.165, 0.168, 1.08, 208., 3.44, 
  2595., 42.92, "", "", "", "", 99839., 1.0246163*^7, 169.465, 1.651, 84699., 
  1.401, 0.017, 58.5, "tests performed", "", "", "", "", "", "", "", "", "", 
  52.78, 6.0461828*^7, 205.859, 47.9, 23.021, 16.24, 35220.084, 2., 113.151, 
  4.78, 19.8, 27.8, "", 3.18, 83.51, 0.892}, {"ITA", "Europe", "Italy", 
  "2020-09-19", 296569., 1637., 1467.429, 35692., 24., 12.714, 4905.062, 
  27.075, 24.27, 590.323, 0.397, 0.21, 1.08, 215., 3.556, 2595., 42.92, "", 
  "", "", "", 103223., 1.0349386*^7, 171.172, 1.707, 86202., 1.426, 0.017, 
  58.7, "tests performed", "", "", "", "", "", "", "", "", "", 52.78, 
  6.0461828*^7, 205.859, 47.9, 23.021, 16.24, 35220.084, 2., 113.151, 4.78, 
  19.8, 27.8, "", 3.18, 83.51, 0.892}, {"ITA", "Europe", "Italy", 
  "2020-09-20", 298156., 1587., 1486.143, 35707., 15., 13.857, 4931.31, 
  26.248, 24.58, 590.571, 0.248, 0.229, 1.1, 222., 3.672, 2587., 42.787, "", 
  "", 1507.453, 24.932, 83428., 1.0432814*^7, 172.552, 1.38, 87814., 1.452, 
  0.017, 59.1, "tests performed", "", "", "", "", "", "", "", "", "", 52.78, 
  6.0461828*^7, 205.859, 47.9, 23.021, 16.24, 35220.084, 2., 113.151, 4.78, 
  19.8, 27.8, "", 3.18, 83.51, 0.892}, {"ITA", "Europe", "Italy", 
  "2020-09-21", 299506., 1350., 1535., 35724., 17., 14.286, 4953.638, 22.328, 
  25.388, 590.852, 0.281, 0.236, 1.11, 232., 3.837, 2707., 44.772, "", "", 
  "", "", 55862., 1.0488676*^7, 173.476, 0.924, 89321., 1.477, 0.017, 58.2, 
  "tests performed", "", "", "", "", "", "", "", "", "", 49.07, 6.0461828*^7, 
  205.859, 47.9, 23.021, 16.24, 35220.084, 2., 113.151, 4.78, 19.8, 27.8, "", 
  3.18, 83.51, 0.892}, {"ITA", "Europe", "Italy", "2020-09-22", 300897., 
  1391., 1558.143, 35738., 14., 15., 4976.644, 23.006, 25.771, 591.084, 
  0.232, 0.248, 1.11, 239., 3.953, 2843., 47.021, "", "", "", "", 87303., 
  1.0575979*^7, 174.92, 1.444, 90291., 1.493, 0.017, 57.9, "tests performed", 
  "", "", "", "", "", "", "", "", "", 49.07, 6.0461828*^7, 205.859, 47.9, 
  23.021, 16.24, 35220.084, 2., 113.151, 4.78, 19.8, 27.8, "", 3.18, 83.51, 
  0.892}, {"ITA", "Europe", "Italy", "2020-09-23", 302537., 1640., 1585., 
  35758., 20., 16.143, 5003.769, 27.125, 26.215, 591.414, 0.331, 0.267, 1.1, 
  244., 4.036, 2902., 47.997, "", "", "", "", 103696., 1.0679675*^7, 176.635, 
  1.715, 90732., 1.501, 0.017, 57.2, "tests performed", "", "", "", "", "", 
  "", "", "", "", 49.07, 6.0461828*^7, 205.859, 47.9, 23.021, 16.24, 
  35220.084, 2., 113.151, 4.78, 19.8, 27.8, "", 3.18, 83.51, 0.892}, 
 {"ITA", "Europe", "Italy", "2020-09-24", 304323., 1786., 1614., 35781., 23., 
  17.571, 5033.308, 29.539, 26.695, 591.795, 0.38, 0.291, 1.09, 246., 4.069, 
  2977., 49.238, "", "", "", "", 108019., 1.0787694*^7, 178.422, 1.787, 
  91624., 1.515, 0.018, 56.8, "tests performed", "", "", "", "", "", "", "", 
  "", "", 49.07, 6.0461828*^7, 205.859, 47.9, 23.021, 16.24, 35220.084, 2., 
  113.151, 4.78, 19.8, 27.8, "", 3.18, 83.51, 0.892}, 
 {"ITA", "Europe", "Italy", "2020-09-25", 306235., 1912., 1614.714, 35801., 
  20., 19., 5064.931, 31.623, 26.706, 592.126, 0.331, 0.314, 1.09, 244., 
  4.036, 2981., 49.304, "", "", "", "", 107269., 1.0894963*^7, 180.196, 
  1.774, 92686., 1.533, 0.017, 57.4, "tests performed", "", "", "", "", "", 
  "", "", "", "", 49.07, 6.0461828*^7, 205.859, 47.9, 23.021, 16.24, 
  35220.084, 2., 113.151, 4.78, 19.8, 27.8, "", 3.18, 83.51, 0.892}, 
 {"ITA", "Europe", "Italy", "2020-09-26", 308104., 1869., 1647.857, 35818., 
  17., 18., 5095.843, 30.912, 27.255, 592.407, 0.281, 0.298, 1.11, 247., 
  4.085, 2993., 49.502, "", "", "", "", 104387., 1.099935*^7, 181.922, 1.726, 
  92852., 1.536, 0.018, 56.3, "tests performed", "", "", "", "", "", "", "", 
  "", "", 49.07, 6.0461828*^7, 205.859, 47.9, 23.021, 16.24, 35220.084, 2., 
  113.151, 4.78, 19.8, 27.8, "", 3.18, 83.51, 0.892}, 
 {"ITA", "Europe", "Italy", "2020-09-27", 309870., 1766., 1673.429, 35835., 
  17., 18.286, 5125.052, 29.209, 27.677, 592.688, 0.281, 0.302, 1.14, 254., 
  4.201, 3100., 51.272, "", "", 1650.392, 27.296, 87714., 1.1087064*^7, 
  183.373, 1.451, 93464., 1.546, 0.018, 55.9, "tests performed", "", "", "", 
  "", "", "", "", "", "", 49.07, 6.0461828*^7, 205.859, 47.9, 23.021, 16.24, 
  35220.084, 2., 113.151, 4.78, 19.8, 27.8, "", 3.18, 83.51, 0.892}, 
 {"ITA", "Europe", "Italy", "2020-09-28", 311364., 1494., 1694., 35851., 16., 
  18.143, 5149.762, 24.71, 28.018, 592.953, 0.265, 0.3, 1.17, 264., 4.366, 
  3241., 53.604, "", "", "", "", 51109., 1.1138173*^7, 184.218, 0.845, 
  92785., 1.535, 0.018, 54.8, "tests performed", "", "", "", "", "", "", "", 
  "", "", 49.07, 6.0461828*^7, 205.859, 47.9, 23.021, 16.24, 35220.084, 2., 
  113.151, 4.78, 19.8, 27.8, "", 3.18, 83.51, 0.892}, 
 {"ITA", "Europe", "Italy", "2020-09-29", 313011., 1647., 1730.571, 35875., 
  24., 19.571, 5177.002, 27.24, 28.623, 593.35, 0.397, 0.324, 1.19, 271., 
  4.482, 3319., 54.894, "", "", "", "", 90185., 1.1228358*^7, 185.71, 1.492, 
  93197., 1.541, 0.019, 53.9, "tests performed", "", "", "", "", "", "", "", 
  "", "", 49.07, 6.0461828*^7, 205.859, 47.9, 23.021, 16.24, 35220.084, 2., 
  113.151, 4.78, 19.8, 27.8, "", 3.18, 83.51, 0.892}, 
 {"ITA", "Europe", "Italy", "2020-09-30", 314861., 1850., 1760.571, 35894., 
  19., 19.429, 5207.6, 30.598, 29.119, 593.664, 0.314, 0.321, 1.22, 280., 
  4.631, 3327., 55.026, "", "", "", "", 105564., 1.1333922*^7, 187.456, 
  1.746, 93464., 1.546, 0.019, 53.1, "tests performed", "", "", "", "", "", 
  "", "", "", "", 49.07, 6.0461828*^7, 205.859, 47.9, 23.021, 16.24, 
  35220.084, 2., 113.151, 4.78, 19.8, 27.8, "", 3.18, 83.51, 0.892}, 
 {"ITA", "Europe", "Italy", "2020-10-01", 317409., 2548., 1869.429, 35918., 
  24., 19.571, 5249.742, 42.142, 30.919, 594.061, 0.397, 0.324, 1.26, 291., 
  4.813, 3388., 56.035, "", "", "", "", 118236., 1.1452158*^7, 189.411, 
  1.956, 94923., 1.57, 0.02, 50.8, "tests performed", "", "", "", "", "", "", 
  "", "", "", 47.22, 6.0461828*^7, 205.859, 47.9, 23.021, 16.24, 35220.084, 
  2., 113.151, 4.78, 19.8, 27.8, "", 3.18, 83.51, 0.892}, 
 {"ITA", "Europe", "Italy", "2020-10-02", 319908., 2499., 1953.286, 35941., 
  23., 20., 5291.074, 41.332, 32.306, 594.441, 0.38, 0.331, 1.29, 294., 
  4.863, 3436., 56.829, "", "", "", "", 120301., 1.1572459*^7, 191.401, 1.99, 
  96785., 1.601, 0.02, 49.5, "tests performed", "", "", "", "", "", "", "", 
  "", "", 47.22, 6.0461828*^7, 205.859, 47.9, 23.021, 16.24, 35220.084, 2., 
  113.151, 4.78, 19.8, 27.8, "", 3.18, 83.51, 0.892}, 
 {"ITA", "Europe", "Italy", "2020-10-03", 322751., 2843., 2092.429, 35968., 
  27., 21.429, 5338.095, 47.021, 34.607, 594.888, 0.447, 0.354, 1.34, 297., 
  4.912, 3502., 57.921, "", "", "", "", 118932., 1.1691391*^7, 193.368, 
  1.967, 98863., 1.635, 0.021, 47.2, "tests performed", "", "", "", "", "", 
  "", "", "", "", 47.22, 6.0461828*^7, 205.859, 47.9, 23.021, 16.24, 
  35220.084, 2., 113.151, 4.78, 19.8, 27.8, "", 3.18, 83.51, 0.892}, 
 {"ITA", "Europe", "Italy", "2020-10-04", 325329., 2578., 2208.429, 35986., 
  18., 21.571, 5380.734, 42.638, 36.526, 595.185, 0.298, 0.357, 1.38, 303., 
  5.011, 3590., 59.376, "", "", 2131.926, 35.261, 92714., 1.1784105*^7, 
  194.902, 1.533, 99577., 1.647, 0.022, 45.1, "tests performed", "", "", "", 
  "", "", "", "", "", "", 47.22, 6.0461828*^7, 205.859, 47.9, 23.021, 16.24, 
  35220.084, 2., 113.151, 4.78, 19.8, 27.8, "", 3.18, 83.51, 0.892}, 
 {"ITA", "Europe", "Italy", "2020-10-05", 327586., 2257., 2317.429, 36002., 
  16., 21.571, 5418.063, 37.329, 38.329, 595.45, 0.265, 0.357, 1.43, 323., 
  5.342, 3810., 63.015, "", "", "", "", 60241., 1.1844346*^7, 195.898, 0.996, 
  100882., 1.669, 0.023, 43.5, "tests performed", "", "", "", "", "", "", "", 
  "", "", 47.22, 6.0461828*^7, 205.859, 47.9, 23.021, 16.24, 35220.084, 2., 
  113.151, 4.78, 19.8, 27.8, "", 3.18, 83.51, 0.892}, 
 {"ITA", "Europe", "Italy", "2020-10-06", 330263., 2677., 2464.571, 36030., 
  28., 22.143, 5462.339, 44.276, 40.762, 595.913, 0.463, 0.366, 1.49, 319., 
  5.276, 3944., 65.231, "", "", "", "", 99742., 1.1944088*^7, 197.548, 1.65, 
  102247., 1.691, 0.024, 41.5, "tests performed", "", "", "", "", "", "", "", 
  "", "", 50., 6.0461828*^7, 205.859, 47.9, 23.021, 16.24, 35220.084, 2., 
  113.151, 4.78, 19.8, 27.8, "", 3.18, 83.51, 0.892}, 
 {"ITA", "Europe", "Italy", "2020-10-07", 333940., 3677., 2725.571, 36061., 
  31., 23.857, 5523.154, 60.815, 45.079, 596.426, 0.513, 0.395, 1.55, 337., 
  5.574, 4119., 68.126, "", "", "", "", 125314., 1.2069402*^7, 199.62, 2.073, 
  105069., 1.738, 0.026, 38.5, "tests performed", "", "", "", "", "", "", "", 
  "", "", 50., 6.0461828*^7, 205.859, 47.9, 23.021, 16.24, 35220.084, 2., 
  113.151, 4.78, 19.8, 27.8, "", 3.18, 83.51, 0.892}, 
 {"ITA", "Europe", "Italy", "2020-10-08", 338398., 4458., 2998.429, 36083., 
  22., 23.571, 5596.887, 73.732, 49.592, 596.79, 0.364, 0.39, 1.6, 358., 
  5.921, 4283., 70.838, "", "", "", "", 128098., 1.21975*^7, 201.739, 2.119, 
  106477., 1.761, 0.028, 35.5, "tests performed", "", "", "", "", "", "", "", 
  "", "", 50., 6.0461828*^7, 205.859, 47.9, 23.021, 16.24, 35220.084, 2., 
  113.151, 4.78, 19.8, 27.8, "", 3.18, 83.51, 0.892}, 
 {"ITA", "Europe", "Italy", "2020-10-09", 343770., 5372., 3408.857, 36111., 
  28., 24.286, 5685.736, 88.849, 56.38, 597.253, 0.463, 0.402, 1.64, 387., 
  6.401, 4473., 73.981, "", "", "", "", 129471., 1.2326971*^7, 203.88, 2.141, 
  107787., 1.783, 0.032, 31.6, "tests performed", "", "", "", "", "", "", "", 
  "", "", 50., 6.0461828*^7, 205.859, 47.9, 23.021, 16.24, 35220.084, 2., 
  113.151, 4.78, 19.8, 27.8, "", 3.18, 83.51, 0.892}, 
 {"ITA", "Europe", "Italy", "2020-10-10", 349494., 5724., 3820.429, 36140., 
  29., 24.571, 5780.407, 94.671, 63.187, 597.733, 0.48, 0.406, 1.65, 390., 
  6.45, 4726., 78.165, "", "", "", "", 133084., 1.2460055*^7, 206.081, 2.201, 
  109809., 1.816, 0.035, 28.7, "tests performed", "", "", "", "", "", "", "", 
  "", "", 50., 6.0461828*^7, 205.859, 47.9, 23.021, 16.24, 35220.084, 2., 
  113.151, 4.78, 19.8, 27.8, "", 3.18, 83.51, 0.892}, 
 {"ITA", "Europe", "Italy", "2020-10-11", 354950., 5456., 4231.571, 36166., 
  26., 25.714, 5870.646, 90.239, 69.987, 598.163, 0.43, 0.425, 1.65, 420., 
  6.947, 4939., 81.688, "", "", 3600.856, 59.556, 104658., 1.2564713*^7, 
  207.812, 1.731, 111515., 1.844, 0.038, 26.4, "tests performed", "", "", "", 
  "", "", "", "", "", "", 50., 6.0461828*^7, 205.859, 47.9, 23.021, 16.24, 
  35220.084, 2., 113.151, 4.78, 19.8, 27.8, "", 3.18, 83.51, 0.892}, 
 {"ITA", "Europe", "Italy", "2020-10-12", 359569., 4619., 4569., 36205., 39., 
  29., 5947.041, 76.395, 75.568, 598.808, 0.645, 0.48, 1.66, 452., 7.476, 
  5273., 87.212, "", "", "", "", 85442., 1.2650155*^7, 209.225, 1.413, 
  115116., 1.904, 0.04, 25.2, "tests performed", "", "", "", "", "", "", "", 
  "", "", 50., 6.0461828*^7, 205.859, 47.9, 23.021, 16.24, 35220.084, 2., 
  113.151, 4.78, 19.8, 27.8, "", 3.18, 83.51, 0.892}, 
 {"ITA", "Europe", "Italy", "2020-10-13", 365467., 5898., 5029.143, 36246., 
  41., 30.857, 6044.591, 97.549, 83.179, 599.486, 0.678, 0.51, 1.68, 514., 
  8.501, 5590., 92.455, "", "", "", "", 112544., 1.2762699*^7, 211.087, 
  1.861, 116944., 1.934, 0.043, 23.3, "tests performed", "", "", "", "", "", 
  "", "", "", "", 50., 6.0461828*^7, 205.859, 47.9, 23.021, 16.24, 35220.084, 
  2., 113.151, 4.78, 19.8, 27.8, "", 3.18, 83.51, 0.892}, 
 {"ITA", "Europe", "Italy", "2020-10-14", 372799., 7332., 5551.286, 36289., 
  43., 32.571, 6165.857, 121.267, 91.815, 600.197, 0.711, 0.539, 1.69, 539., 
  8.915, 6009., 99.385, "", "", "", "", 152196., 1.2914895*^7, 213.604, 
  2.517, 120785., 1.998, 0.046, 21.8, "tests performed", "", "", "", "", "", 
  "", "", "", "", 50., 6.0461828*^7, 205.859, 47.9, 23.021, 16.24, 35220.084, 
  2., 113.151, 4.78, 19.8, 27.8, "", 3.18, 83.51, 0.892}, 
 {"ITA", "Europe", "Italy", "2020-10-15", 381602., 8803., 6172., 36372., 83., 
  41.286, 6311.453, 145.596, 102.081, 601.57, 1.373, 0.683, 1.7, 586., 9.692, 
  6382., 105.554, "", "", "", "", 162932., 1.3077827*^7, 216.299, 2.695, 
  125761., 2.08, 0.049, 20.4, "tests performed", "", "", "", "", "", "", "", 
  "", "", 50., 6.0461828*^7, 205.859, 47.9, 23.021, 16.24, 35220.084, 2., 
  113.151, 4.78, 19.8, 27.8, "", 3.18, 83.51, 0.892}, 
 {"ITA", "Europe", "Italy", "2020-10-16", 391611., 10009., 6834.429, 36427., 
  55., 45.143, 6476.996, 165.542, 113.037, 602.479, 0.91, 0.747, 1.71, 638., 
  10.552, 6816., 112.732, "", "", "", "", 150377., 1.3228204*^7, 218.786, 
  2.487, 128748., 2.129, 0.053, 18.8, "tests performed", "", "", "", "", "", 
  "", "", "", "", 50., 6.0461828*^7, 205.859, 47.9, 23.021, 16.24, 35220.084, 
  2., 113.151, 4.78, 19.8, 27.8, "", 3.18, 83.51, 0.892}, 
 {"ITA", "Europe", "Italy", "2020-10-17", 402536., 10925., 7577.429, 36474., 
  47., 47.714, 6657.688, 180.693, 125.326, 603.257, 0.777, 0.789, 1.71, 705., 
  11.66, 7322., 121.101, "", "", "", "", 165837., 1.3394041*^7, 221.529, 
  2.743, 133427., 2.207, 0.057, 17.6, "tests performed", "", "", "", "", "", 
  "", "", "", "", 50., 6.0461828*^7, 205.859, 47.9, 23.021, 16.24, 35220.084, 
  2., 113.151, 4.78, 19.8, 27.8, "", 3.18, 83.51, 0.892}, 
 {"ITA", "Europe", "Italy", "2020-10-18", 414241., 11705., 8470.143, 36543., 
  69., 53.857, 6851.281, 193.593, 140.091, 604.398, 1.141, 0.891, 1.71, 750., 
  12.405, 7881., 130.347, "", "", 6454.575, 106.755, 146541., 1.3540582*^7, 
  223.953, 2.424, 139410., 2.306, 0.061, 16.5, "tests performed", "", "", "", 
  "", "", "", "", "", "", 50., 6.0461828*^7, 205.859, 47.9, 23.021, 16.24, 
  35220.084, 2., 113.151, 4.78, 19.8, 27.8, "", 3.18, 83.51, 0.892}, 
 {"ITA", "Europe", "Italy", "2020-10-19", 423578., 9337., 9144.143, 36616., 
  73., 58.714, 7005.709, 154.428, 151.238, 605.605, 1.207, 0.971, 1.69, 797., 
  13.182, 8473., 140.138, "", "", "", "", 98862., 1.3639444*^7, 225.588, 
  1.635, 141327., 2.337, 0.065, 15.5, "tests performed", "", "", "", "", "", 
  "", "", "", "", 50., 6.0461828*^7, 205.859, 47.9, 23.021, 16.24, 35220.084, 
  2., 113.151, 4.78, 19.8, 27.8, "", 3.18, 83.51, 0.892}, 
 {"ITA", "Europe", "Italy", "2020-10-20", 434449., 10871., 9854.571, 36705., 
  89., 65.571, 7185.509, 179.799, 162.988, 607.077, 1.472, 1.085, 1.68, 870., 
  14.389, 9324., 154.213, "", "", "", "", 144737., 1.3784181*^7, 227.982, 
  2.394, 145926., 2.414, 0.068, 14.8, "tests performed", "", "", "", "", "", 
  "", "", "", "", 50., 6.0461828*^7, 205.859, 47.9, 23.021, 16.24, 35220.084, 
  2., 113.151, 4.78, 19.8, 27.8, "", 3.18, 83.51, 0.892}, 
 {"ITA", "Europe", "Italy", "2020-10-21", 449648., 15199., 10978.429, 36832., 
  127., 77.571, 7436.891, 251.382, 181.576, 609.178, 2.1, 1.283, 1.68, 926., 
  15.315, 9983., 165.112, "", "", "", "", 177848., 1.3962029*^7, 230.923, 
  2.941, 149591., 2.474, 0.073, 13.6, "tests performed", "", "", "", "", "", 
  "", "", "", "", 50., 6.0461828*^7, 205.859, 47.9, 23.021, 16.24, 35220.084, 
  2., 113.151, 4.78, 19.8, 27.8, "", 3.18, 83.51, 0.892}, 
 {"ITA", "Europe", "Italy", "2020-10-22", 465726., 16078., 12017.714, 36968., 
  136., 85.143, 7702.81, 265.92, 198.765, 611.427, 2.249, 1.408, 1.67, 992., 
  16.407, 10686., 176.74, "", "", "", "", 170392., 1.4132421*^7, 233.741, 
  2.818, 150656., 2.492, 0.08, 12.5, "tests performed", "", "", "", "", "", 
  "", "", "", "", 50., 6.0461828*^7, 205.859, 47.9, 23.021, 16.24, 35220.084, 
  2., 113.151, 4.78, 19.8, 27.8, "", 3.18, 83.51, 0.892}, 
 {"ITA", "Europe", "Italy", "2020-10-23", 484869., 19143., 13322.571, 37059., 
  91., 90.286, 8019.423, 316.613, 220.347, 612.932, 1.505, 1.493, 1.66, 
  1049., 17.35, 11598., 191.824, "", "", "", "", 182032., 1.4314453*^7, 
  236.752, 3.011, 155178., 2.567, 0.086, 11.6, "tests performed", "", "", "", 
  "", "", "", "", "", "", 74.07, 6.0461828*^7, 205.859, 47.9, 23.021, 16.24, 
  35220.084, 2., 113.151, 4.78, 19.8, 27.8, "", 3.18, 83.51, 0.892}, 
 {"ITA", "Europe", "Italy", "2020-10-24", 504509., 19640., 14567.571, 37210., 
  151., 105.143, 8344.256, 324.833, 240.938, 615.43, 2.497, 1.739, 1.64, 
  1128., 18.656, 12415., 205.336, "", "", "", "", 177669., 1.4492122*^7, 
  239.69, 2.939, 156869., 2.595, 0.093, 10.8, "tests performed", "", "", "", 
  "", "", "", "", "", "", 74.07, 6.0461828*^7, 205.859, 47.9, 23.021, 16.24, 
  35220.084, 2., 113.151, 4.78, 19.8, 27.8, "", 3.18, 83.51, 0.892}, 
 {"ITA", "Europe", "Italy", "2020-10-25", 525782., 21273., 15934.429, 37338., 
  128., 113.571, 8696.098, 351.842, 263.545, 617.547, 2.117, 1.878, 1.63, 
  1208., 19.98, 13214., 218.551, "", "", 10600.831, 175.331, 161880., 
  1.4654002*^7, 242.368, 2.677, 159060., 2.631, 0.1, 10., "tests performed", 
  "", "", "", "", "", "", "", "", "", 74.07, 6.0461828*^7, 205.859, 47.9, 
  23.021, 16.24, 35220.084, 2., 113.151, 4.78, 19.8, 27.8, "", 3.18, 83.51, 
  0.892}, {"ITA", "Europe", "Italy", "2020-10-26", 542789., 17007., 
  17030.143, 37479., 141., 123.286, 8977.383, 281.285, 281.668, 619.879, 
  2.332, 2.039, 1.61, 1284., 21.237, 14281., 236.199, "", "", "", "", 
  124686., 1.4778688*^7, 244.43, 2.062, 162749., 2.692, 0.105, 9.6, 
  "tests performed", "", "", "", "", "", "", "", "", "", 74.07, 6.0461828*^7, 
  205.859, 47.9, 23.021, 16.24, 35220.084, 2., 113.151, 4.78, 19.8, 27.8, "", 
  3.18, 83.51, 0.892}, {"ITA", "Europe", "Italy", "2020-10-27", 564778., 
  21989., 18618.429, 37700., 221., 142.143, 9341.067, 363.684, 307.937, 
  623.534, 3.655, 2.351, 1.59, 1411., 23.337, 15366., 254.144, "", "", "", 
  "", 174398., 1.4953086*^7, 247.314, 2.884, 166986., 2.762, 0.111, 9., 
  "tests performed", "", "", "", "", "", "", "", "", "", 74.07, 6.0461828*^7, 
  205.859, 47.9, 23.021, 16.24, 35220.084, 2., 113.151, 4.78, 19.8, 27.8, "", 
  3.18, 83.51, 0.892}, {"ITA", "Europe", "Italy", "2020-10-28", 589766., 
  24988., 20016.857, 37905., 205., 153.286, 9754.353, 413.286, 331.066, 
  626.924, 3.391, 2.535, 1.55, 1536., 25.404, 16517., 273.181, "", "", "", 
  "", 198952., 1.5152038*^7, 250.605, 3.291, 170001., 2.812, 0.118, 8.5, 
  "tests performed", "", "", "", "", "", "", "", "", "", 74.07, 6.0461828*^7, 
  205.859, 47.9, 23.021, 16.24, 35220.084, 2., 113.151, 4.78, 19.8, 27.8, "", 
  3.18, 83.51, 0.892}, {"ITA", "Europe", "Italy", "2020-10-29", 616595., 
  26829., 21552.714, 38122., 217., 164.857, 10198.087, 443.735, 356.468, 
  630.514, 3.589, 2.727, 1.52, 1651., 27.306, 17615., 291.341, "", "", "", 
  "", 201452., 1.535349*^7, 253.937, 3.332, 174438., 2.885, 0.124, 8.1, 
  "tests performed", "", "", "", "", "", "", "", "", "", 74.07, 6.0461828*^7, 
  205.859, 47.9, 23.021, 16.24, 35220.084, 2., 113.151, 4.78, 19.8, 27.8, "", 
  3.18, 83.51, 0.892}, {"ITA", "Europe", "Italy", "2020-10-30", 647674., 
  31079., 23257.857, 38321., 199., 180.286, 10712.114, 514.027, 384.67, 
  633.805, 3.291, 2.982, 1.48, 1746., 28.878, 18740., 309.948, "", "", "", 
  "", 215085., 1.5568575*^7, 257.494, 3.557, 179160., 2.963, 0.13, 7.7, 
  "tests performed", "", "", "", "", "", "", "", "", "", 74.07, 6.0461828*^7, 
  205.859, 47.9, 23.021, 16.24, 35220.084, 2., 113.151, 4.78, 19.8, 27.8, "", 
  3.18, 83.51, 0.892}, {"ITA", "Europe", "Italy", "2020-10-31", 679430., 
  31756., 24988.714, 38618., 297., 201.143, 11237.338, 525.224, 413.297, 
  638.717, 4.912, 3.327, 1.45, 1843., 30.482, 19809., 327.628, "", "", "", 
  "", 215886., 1.5784461*^7, 261.065, 3.571, 184620., 3.053, 0.135, 7.4, 
  "tests performed", "", "", "", "", "", "", "", "", "", 74.07, 6.0461828*^7, 
  205.859, 47.9, 23.021, 16.24, 35220.084, 2., 113.151, 4.78, 19.8, 27.8, "", 
  3.18, 83.51, 0.892}, {"ITA", "Europe", "Italy", "2020-11-01", 709335., 
  29905., 26221.857, 38826., 208., 212.571, 11731.948, 494.61, 433.693, 
  642.157, 3.44, 3.516, 1.41, 1939., 32.07, 20841., 344.697, "", "", 
  14472.36, 239.364, 183457., 1.5967918*^7, 264.099, 3.034, 187702., 3.104, 
  0.14, 7.2, "tests performed", "", "", "", "", "", "", "", "", "", 74.07, 
  6.0461828*^7, 205.859, 47.9, 23.021, 16.24, 35220.084, 2., 113.151, 4.78, 
  19.8, 27.8, "", 3.18, 83.51, 0.892}, {"ITA", "Europe", "Italy", 
  "2020-11-02", 731588., 22253., 26971.286, 39059., 233., 225.714, 12099.998, 
  368.05, 446.088, 646.011, 3.854, 3.733, 1.37, 2022., 33.443, 21862., 
  361.584, "", "", "", "", 135731., 1.6103649*^7, 266.344, 2.245, 189280., 
  3.131, 0.142, 7., "tests performed", "", "", "", "", "", "", "", "", "", 
  74.07, 6.0461828*^7, 205.859, 47.9, 23.021, 16.24, 35220.084, 2., 113.151, 
  4.78, 19.8, 27.8, "", 3.18, 83.51, 0.892}, {"ITA", "Europe", "Italy", 
  "2020-11-03", 759829., 28241., 27864.429, 39412., 353., 244.571, 12567.086, 
  467.088, 460.86, 651.849, 5.838, 4.045, 1.33, 2225., 36.8, 23339., 386.012, 
  "", "", "", "", 182287., 1.6285936*^7, 269.359, 3.015, 190407., 3.149, 
  0.146, 6.8, "tests performed", "", "", "", "", "", "", "", "", "", 74.07, 
  6.0461828*^7, 205.859, 47.9, 23.021, 16.24, 35220.084, 2., 113.151, 4.78, 
  19.8, 27.8, "", 3.18, 83.51, 0.892}, {"ITA", "Europe", "Italy", 
  "2020-11-04", 790377., 30548., 28658.714, 39764., 352., 265.571, 13072.331, 
  505.244, 473.997, 657.671, 5.822, 4.392, 1.31, 2292., 37.908, 24408., 
  403.693, "", "", "", "", 211831., 1.6497767*^7, 272.863, 3.504, 192247., 
  3.18, 0.149, 6.7, "tests performed", "", "", "", "", "", "", "", "", "", 
  74.07, 6.0461828*^7, 205.859, 47.9, 23.021, 16.24, 35220.084, 2., 113.151, 
  4.78, 19.8, 27.8, "", 3.18, 83.51, 0.892}, {"ITA", "Europe", "Italy", 
  "2020-11-05", 824879., 34502., 29754.857, 40192., 428., 295.714, 13642.972, 
  570.641, 492.126, 664.75, 7.079, 4.891, 1.29, 2391., 39.546, 25647., 
  424.185, "", "", "", "", 219884., 1.6717651*^7, 276.499, 3.637, 194880., 
  3.223, 0.153, 6.5, "tests performed", "", "", "", "", "", "", "", "", "", 
  74.07, 6.0461828*^7, 205.859, 47.9, 23.021, 16.24, 35220.084, 2., 113.151, 
  4.78, 19.8, 27.8, "", 3.18, 83.51, 0.892}, {"ITA", "Europe", "Italy", 
  "2020-11-06", 862681., 37802., 30715.286, 40638., 446., 331., 14268.192, 
  625.221, 508.011, 672.127, 7.377, 5.475, 1.27, 2515., 41.596, 26520., 
  438.624, "", "", "", "", 234245., 1.6951896*^7, 280.374, 3.874, 197617., 
  3.268, 0.155, 6.4, "tests performed", "", "", "", "", "", "", "", "", "", 
  79.63, 6.0461828*^7, 205.859, 47.9, 23.021, 16.24, 35220.084, 2., 113.151, 
  4.78, 19.8, 27.8, "", 3.18, 83.51, 0.892}, {"ITA", "Europe", "Italy", 
  "2020-11-07", 902490., 39809., 31865.714, 41063., 425., 349.286, 14926.608, 
  658.415, 527.039, 679.156, 7.029, 5.777, 1.25, 2634., 43.565, 27743., 
  458.851, "", "", "", "", 231673., 1.7183569*^7, 284.205, 3.832, 199873., 
  3.306, 0.159, 6.3, "tests performed", "", "", "", "", "", "", "", "", "", 
  79.63, 6.0461828*^7, 205.859, 47.9, 23.021, 16.24, 35220.084, 2., 113.151, 
  4.78, 19.8, 27.8, "", 3.18, 83.51, 0.892}, {"ITA", "Europe", "Italy", 
  "2020-11-08", 935104., 32614., 32252.714, 41394., 331., 366.857, 15466.023, 
  539.415, 533.439, 684.63, 5.475, 6.068, 1.22, 2749., 45.467, 29189., 
  482.767, "", "", 17471.045, 288.96, 191144., 1.7374713*^7, 287.367, 3.161, 
  200971., 3.324, 0.16, 6.2, "tests performed", "", "", "", "", "", "", "", 
  "", "", 79.63, 6.0461828*^7, 205.859, 47.9, 23.021, 16.24, 35220.084, 2., 
  113.151, 4.78, 19.8, 27.8, "", 3.18, 83.51, 0.892}, 
 {"ITA", "Europe", "Italy", "2020-11-09", 960373., 25269., 32683.571, 41750., 
  356., 384.429, 15883.956, 417.933, 540.565, 690.518, 5.888, 6.358, 1.2, 
  2849., 47.121, 30485., 504.202, "", "", "", "", 147725., 1.7522438*^7, 
  289.81, 2.443, 202684., 3.352, 0.161, 6.2, "tests performed", "", "", "", 
  "", "", "", "", "", "", 79.63, 6.0461828*^7, 205.859, 47.9, 23.021, 16.24, 
  35220.084, 2., 113.151, 4.78, 19.8, 27.8, "", 3.18, 83.51, 0.892}, 
 {"ITA", "Europe", "Italy", "2020-11-10", 995463., 35090., 33662., 42330., 
  580., 416.857, 16464.322, 580.366, 556.748, 700.111, 9.593, 6.895, 1.18, 
  2971., 49.138, 31604., 522.71, "", "", "", "", 217758., 1.7740196*^7, 
  293.412, 3.602, 207751., 3.436, 0.162, 6.2, "tests performed", "", "", "", 
  "", "", "", "", "", "", 79.63, 6.0461828*^7, 205.859, 47.9, 23.021, 16.24, 
  35220.084, 2., 113.151, 4.78, 19.8, 27.8, "", 3.18, 83.51, 0.892}, 
 {"ITA", "Europe", "Italy", "2020-11-11", 1.028424*^6, 32961., 34006.714, 
  42953., 623., 455.571, 17009.476, 545.154, 562.449, 710.415, 10.304, 7.535, 
  1.15, 3081., 50.958, 32525., 537.943, "", "", "", "", 225640., 
  1.7965836*^7, 297.143, 3.732, 209724., 3.469, 0.162, 6.2, 
  "tests performed", "", "", "", "", "", "", "", "", "", 79.63, 6.0461828*^7, 
  205.859, 47.9, 23.021, 16.24, 35220.084, 2., 113.151, 4.78, 19.8, 27.8, "", 
  3.18, 83.51, 0.892}, {"ITA", "Europe", "Italy", "2020-11-12", 1.066401*^6, 
  37977., 34503.143, 43589., 636., 485.286, 17637.591, 628.115, 570.66, 
  720.934, 10.519, 8.026, 1.12, 3170., 52.43, 33043., 546.51, "", "", "", "", 
  234672., 1.8200508*^7, 301.025, 3.881, 211837., 3.504, 0.163, 6.1, 
  "tests performed", "", "", "", "", "", "", "", "", "", 79.63, 6.0461828*^7, 
  205.859, 47.9, 23.021, 16.24, 35220.084, 2., 113.151, 4.78, 19.8, 27.8, "", 
  3.18, 83.51, 0.892}, {"ITA", "Europe", "Italy", "2020-11-13", 1.107303*^6, 
  40902., 34946., 44139., 550., 500.143, 18314.084, 676.493, 577.985, 
  730.031, 9.097, 8.272, 1.1, 3230., 53.422, 34144., 564.72, "", "", "", "", 
  254908., 1.8455416*^7, 305.241, 4.216, 214789., 3.552, 0.163, 6.1, 
  "tests performed", "", "", "", "", "", "", "", "", "", 79.63, 6.0461828*^7, 
  205.859, 47.9, 23.021, 16.24, 35220.084, 2., 113.151, 4.78, 19.8, 27.8, "", 
  3.18, 83.51, 0.892}, {"ITA", "Europe", "Italy", "2020-11-14", 1.144552*^6, 
  37249., 34580.286, 44683., 544., 517.143, 18930.159, 616.075, 571.936, 
  739.028, 8.997, 8.553, 1.08, 3306., 54.679, 34704., 573.982, "", "", "", 
  "", 227695., 1.8683111*^7, 309.007, 3.766, 214220., 3.543, 0.161, 6.2, 
  "tests performed", "", "", "", "", "", "", "", "", "", 79.63, 6.0461828*^7, 
  205.859, 47.9, 23.021, 16.24, 35220.084, 2., 113.151, 4.78, 19.8, 27.8, "", 
  3.18, 83.51, 0.892}, {"ITA", "Europe", "Italy", "2020-11-15", 1.178529*^6, 
  33977., 34775., 45229., 546., 547.857, 19492.117, 561.958, 575.156, 
  748.059, 9.03, 9.061, 1.07, 3422., 56.598, 35469., 586.635, "", "", 
  17227.744, 284.936, 195275., 1.8878386*^7, 312.236, 3.23, 214810., 3.553, 
  0.162, 6.2, "tests performed", "", "", "", "", "", "", "", "", "", 79.63, 
  6.0461828*^7, 205.859, 47.9, 23.021, 16.24, 35220.084, 2., 113.151, 4.78, 
  19.8, 27.8, "", 3.18, 83.51, 0.892}, {"ITA", "Europe", "Italy", 
  "2020-11-16", 1.205881*^6, 27352., 35072.571, 45733., 504., 569., 
  19944.501, 452.385, 580.078, 756.395, 8.336, 9.411, 1.06, 3492., 57.755, 
  36028., 595.88, "", "", "", "", 152663., 1.9031049*^7, 314.761, 2.525, 
  215516., 3.564, 0.163, 6.1, "tests performed", "", "", "", "", "", "", "", 
  "", "", 79.63, 6.0461828*^7, 205.859, 47.9, 23.021, 16.24, 35220.084, 2., 
  113.151, 4.78, 19.8, 27.8, "", 3.18, 83.51, 0.892}, 
 {"ITA", "Europe", "Italy", "2020-11-17", 1.238072*^6, 32191., 34658.429, 
  46464., 731., 590.571, 20476.92, 532.419, 573.228, 768.485, 12.09, 9.768, 
  1.04, 3612., 59.74, 36686., 606.763, "", "", "", "", 208458., 1.9239507*^7, 
  318.209, 3.448, 214187., 3.543, 0.162, 6.2, "tests performed", "", "", "", 
  "", "", "", "", "", "", 79.63, 6.0461828*^7, 205.859, 47.9, 23.021, 16.24, 
  35220.084, 2., 113.151, 4.78, 19.8, 27.8, "", 3.18, 83.51, 0.892}, 
 {"ITA", "Europe", "Italy", "2020-11-18", 1.272352*^6, 34280., 34846.857, 
  47217., 753., 609.143, 21043.889, 566.969, 576.345, 780.939, 12.454, 
  10.075, 1.02, 3670., 60.699, 37174., 614.834, "", "", "", "", 234834., 
  1.9474341*^7, 322.093, 3.884, 215501., 3.564, 0.162, 6.2, 
  "tests performed", "", "", "", "", "", "", "", "", "", 79.63, 6.0461828*^7, 
  205.859, 47.9, 23.021, 16.24, 35220.084, 2., 113.151, 4.78, 19.8, 27.8, "", 
  3.18, 83.51, 0.892}, {"ITA", "Europe", "Italy", "2020-11-19", 1.308528*^6, 
  36176., 34589.571, 47870., 653., 611.571, 21642.217, 598.328, 572.089, 
  791.739, 10.8, 10.115, 0.99, 3712., 61.394, 37322., 617.282, "", "", "", 
  "", 250186., 1.9724527*^7, 326.231, 4.138, 217717., 3.601, 0.159, 6.3, 
  "tests performed", "", "", "", "", "", "", "", "", "", 79.63, 6.0461828*^7, 
  205.859, 47.9, 23.021, 16.24, 35220.084, 2., 113.151, 4.78, 19.8, 27.8, "", 
  3.18, 83.51, 0.892}, {"ITA", "Europe", "Italy", "2020-11-20", 1.345767*^6, 
  37239., 34066.286, 48569., 699., 632.857, 22258.126, 615.909, 563.435, 
  803.3, 11.561, 10.467, 0.96, 3748., 61.99, 37705., 623.617, "", "", "", "", 
  238077., 1.9962604*^7, 330.169, 3.938, 215313., 3.561, 0.158, 6.3, 
  "tests performed", "", "", "", "", "", "", "", "", "", 79.63, 6.0461828*^7, 
  205.859, 47.9, 23.021, 16.24, 35220.084, 2., 113.151, 4.78, 19.8, 27.8, "", 
  3.18, 83.51, 0.892}, {"ITA", "Europe", "Italy", "2020-11-21", 1.380531*^6, 
  34764., 33711.286, 49261., 692., 654., 22833.101, 574.974, 557.563, 
  814.745, 11.445, 10.817, 0.94, 3758., 62.155, 37821., 625.535, "", "", "", 
  "", 237225., 2.0199829*^7, 334.092, 3.924, 216674., 3.584, 0.156, 6.4, 
  "tests performed", "", "", "", "", "", "", "", "", "", 79.63, 6.0461828*^7, 
  205.859, 47.9, 23.021, 16.24, 35220.084, 2., 113.151, 4.78, 19.8, 27.8, "", 
  3.18, 83.51, 0.892}, {"ITA", "Europe", "Italy", "2020-11-22", 1.408868*^6, 
  28337., 32905.571, 49823., 562., 656.286, 23301.776, 468.676, 544.237, 
  824.041, 9.295, 10.855, 0.92, 3801., 62.866, 38080., 629.819, "", "", 
  15360.408, 254.051, 188747., 2.0388576*^7, 337.214, 3.122, 215741., 3.568, 
  0.153, 6.6, "tests performed", "", "", "", "", "", "", "", "", "", 79.63, 
  6.0461828*^7, 205.859, 47.9, 23.021, 16.24, 35220.084, 2., 113.151, 4.78, 
  19.8, 27.8, "", 3.18, 83.51, 0.892}, {"ITA", "Europe", "Italy", 
  "2020-11-23", 1.431795*^6, 22927., 32273.429, 50453., 630., 674.286, 
  23680.974, 379.198, 533.782, 834.46, 10.42, 11.152, 0.9, 3810., 63.015, 
  38507., 636.881, "", "", "", "", 148945., 2.0537521*^7, 339.677, 2.463, 
  215210., 3.559, 0.15, 6.7, "tests performed", "", "", "", "", "", "", "", 
  "", "", 79.63, 6.0461828*^7, 205.859, 47.9, 23.021, 16.24, 35220.084, 2., 
  113.151, 4.78, 19.8, 27.8, "", 3.18, 83.51, 0.892}, 
 {"ITA", "Europe", "Italy", "2020-11-24", 1.455022*^6, 23227., 30992.857, 
  51306., 853., 691.714, 24065.134, 384.16, 512.602, 848.568, 14.108, 11.441, 
  0.87, 3816., 63.114, 38393., 634.996, "", "", "", "", 188659., 2.072618*^7, 
  342.798, 3.12, 212382., 3.513, 0.146, 6.9, "tests performed", "", "", "", 
  "", "", "", "", "", "", 79.63, 6.0461828*^7, 205.859, 47.9, 23.021, 16.24, 
  35220.084, 2., 113.151, 4.78, 19.8, 27.8, "", 3.18, 83.51, 0.892}, 
 {"ITA", "Europe", "Italy", "2020-11-25", 1.480874*^6, 25852., 29788.857, 
  52028., 722., 687.286, 24492.71, 427.576, 492.689, 860.51, 11.941, 11.367, 
  0.85, 3848., 63.643, 38161., 631.159, "", "", "", "", 230007., 
  2.0956187*^7, 346.602, 3.804, 211692., 3.501, 0.141, 7.1, 
  "tests performed", "", "", "", "", "", "", "", "", "", 79.63, 6.0461828*^7, 
  205.859, 47.9, 23.021, 16.24, 35220.084, 2., 113.151, 4.78, 19.8, 27.8, "", 
  3.18, 83.51, 0.892}, {"ITA", "Europe", "Italy", "2020-11-26", 1.509875*^6, 
  29001., 28763.857, 52850., 822., 711.429, 24972.368, 479.658, 475.736, 
  874.105, 13.595, 11.767, 0.84, 3846., 63.61, 37884., 626.577, "", "", "", 
  "", 232711., 2.1188898*^7, 350.451, 3.849, 209196., 3.46, 0.137, 7.3, 
  "tests performed", "", "", "", "", "", "", "", "", "", 79.63, 6.0461828*^7, 
  205.859, 47.9, 23.021, 16.24, 35220.084, 2., 113.151, 4.78, 19.8, 27.8, "", 
  3.18, 83.51, 0.892}, {"ITA", "Europe", "Italy", "2020-11-27", 1.538217*^6, 
  28342., 27492.857, 53677., 827., 729.714, 25441.126, 468.759, 454.714, 
  887.783, 13.678, 12.069, 0.82, 3782., 62.552, 37466., 619.664, "", "", "", 
  "", 222803., 2.1411701*^7, 354.136, 3.685, 207014., 3.424, 0.133, 7.5, 
  "tests performed", "", "", "", "", "", "", "", "", "", 79.63, 6.0461828*^7, 
  205.859, 47.9, 23.021, 16.24, 35220.084, 2., 113.151, 4.78, 19.8, 27.8, "", 
  3.18, 83.51, 0.892}, {"ITA", "Europe", "Italy", "2020-11-28", 1.564532*^6, 
  26315., 26285.857, 54363., 686., 728.857, 25876.36, 435.233, 434.751, 
  899.129, 11.346, 12.055, 0.82, 3762., 62.221, 37061., 612.965, "", "", "", 
  "", 225940., 2.1637641*^7, 357.873, 3.737, 205402., 3.397, 0.128, 7.8, 
  "tests performed", "", "", "", "", "", "", "", "", "", 79.63, 6.0461828*^7, 
  205.859, 47.9, 23.021, 16.24, 35220.084, 2., 113.151, 4.78, 19.8, 27.8, "", 
  3.18, 83.51, 0.892}, {"ITA", "Europe", "Italy", "2020-11-29", 1.585178*^6, 
  20646., 25187.143, 54904., 541., 725.857, 26217.831, 341.472, 416.579, 
  908.077, 8.948, 12.005, 0.81, 3753., 62.072, 36632., 605.87, "", "", 
  12492.497, 206.618, 176934., 2.1814575*^7, 360.799, 2.926, 203714., 3.369, 
  0.124, 8.1, "tests performed", "", "", "", "", "", "", "", "", "", 79.63, 
  6.0461828*^7, 205.859, 47.9, 23.021, 16.24, 35220.084, 2., 113.151, 4.78, 
  19.8, 27.8, "", 3.18, 83.51, 0.892}, {"ITA", "Europe", "Italy", 
  "2020-11-30", 1.601554*^6, 16376., 24251.286, 55576., 672., 731.857, 
  26488.68, 270.849, 401.101, 919.192, 11.114, 12.104, 0.81, 3744., 61.923, 
  36931., 610.815, "", "", "", "", 130524., 2.1945099*^7, 362.958, 2.159, 
  201083., 3.326, 0.121, 8.3, "tests performed", "", "", "", "", "", "", "", 
  "", "", 79.63, 6.0461828*^7, 205.859, 47.9, 23.021, 16.24, 35220.084, 2., 
  113.151, 4.78, 19.8, 27.8, "", 3.18, 83.51, 0.892}, 
 {"ITA", "Europe", "Italy", "2020-12-01", 1.620901*^6, 19347., 23697., 
  56361., 785., 722.143, 26808.667, 319.987, 391.933, 932.175, 12.983, 
  11.944, 0.81, 3663., 60.584, 36474., 603.257, "", "", "", "", 182100., 
  2.2127199*^7, 365.97, 3.012, 200146., 3.31, 0.118, 8.4, "tests performed", 
  "", "", "", "", "", "", "", "", "", 79.63, 6.0461828*^7, 205.859, 47.9, 
  23.021, 16.24, 35220.084, 2., 113.151, 4.78, 19.8, 27.8, "", 3.18, 83.51, 
  0.892}, {"ITA", "Europe", "Italy", "2020-12-02", 1.64161*^6, 20709., 
  22962.286, 57045., 684., 716.714, 27151.18, 342.514, 379.782, 943.488, 
  11.313, 11.854, 0.81, 3616., 59.806, 36070., 596.575, "", "", "", "", 
  207143., 2.2334342*^7, 369.396, 3.426, 196879., 3.256, 0.117, 8.6, 
  "tests performed", "", "", "", "", "", "", "", "", "", 79.63, 6.0461828*^7, 
  205.859, 47.9, 23.021, 16.24, 35220.084, 2., 113.151, 4.78, 19.8, 27.8, "", 
  3.18, 83.51, 0.892}, {"ITA", "Europe", "Italy", "2020-12-03", 1.664829*^6, 
  23219., 22136.286, 58038., 993., 741.143, 27535.208, 384.027, 366.12, 
  959.911, 16.424, 12.258, 0.81, 3597., 59.492, 35369., 584.981, "", "", "", 
  "", 220047., 2.2554389*^7, 373.035, 3.639, 195070., 3.226, 0.113, 8.8, 
  "tests performed", "", "", "", "", "", "", "", "", "", 79.63, 6.0461828*^7, 
  205.859, 47.9, 23.021, 16.24, 35220.084, 2., 113.151, 4.78, 19.8, 27.8, "", 
  3.18, 83.51, 0.892}, {"ITA", "Europe", "Italy", "2020-12-04", 1.688939*^6, 
  24110., 21531.714, 58852., 814., 739.286, 27933.972, 398.764, 356.121, 
  973.374, 13.463, 12.227, 0.81, 3567., 58.996, 34767., 575.024, "", "", "", 
  "", 212741., 2.276713*^7, 376.554, 3.519, 193633., 3.203, 0.111, 9., 
  "tests performed", "", "", "", "", "", "", "", "", "", 79.63, 6.0461828*^7, 
  205.859, 47.9, 23.021, 16.24, 35220.084, 2., 113.151, 4.78, 19.8, 27.8, "", 
  3.18, 83.51, 0.892}, {"ITA", "Europe", "Italy", "2020-12-05", 1.709991*^6, 
  21052., 20779.857, 59514., 662., 735.857, 28282.158, 348.187, 343.686, 
  984.324, 10.949, 12.171, 0.81, 3517., 58.169, 33675., 556.963, "", "", "", 
  "", 194984., 2.2962114*^7, 379.779, 3.225, 189210., 3.129, 0.11, 9.1, 
  "tests performed", "", "", "", "", "", "", "", "", "", 79.63, 6.0461828*^7, 
  205.859, 47.9, 23.021, 16.24, 35220.084, 2., 113.151, 4.78, 19.8, 27.8, "", 
  3.18, 83.51, 0.892}, {"ITA", "Europe", "Italy", "2020-12-06", 1.728878*^6, 
  18887., 20528.571, 60078., 564., 739.143, 28594.537, 312.379, 339.529, 
  993.652, 9.328, 12.225, 0.81, 3454., 57.127, 33845., 559.775, "", "", 
  10722.482, 177.343, 163550., 2.3125664*^7, 382.484, 2.705, 187298., 3.098, 
  0.11, 9.1, "tests performed", "", "", "", "", "", "", "", "", "", 79.63, 
  6.0461828*^7, 205.859, 47.9, 23.021, 16.24, 35220.084, 2., 113.151, 4.78, 
  19.8, 27.8, "", 3.18, 83.51, 0.892}, {"ITA", "Europe", "Italy", 
  "2020-12-07", 1.742557*^6, 13679., 20143.286, 60606., 528., 718.571, 
  28820.779, 226.242, 333.157, 1002.385, 8.733, 11.885, 0.8, 3382., 55.936, 
  33906., 560.784, "", "", "", "", 111217., 2.3236881*^7, 384.323, 1.839, 
  184540., 3.052, 0.109, 9.2, "tests performed", "", "", "", "", "", "", "", 
  "", "", 79.63, 6.0461828*^7, 205.859, 47.9, 23.021, 16.24, 35220.084, 2., 
  113.151, 4.78, 19.8, 27.8, "", 3.18, 83.51, 0.892}, 
 {"ITA", "Europe", "Italy", "2020-12-08", 1.757394*^6, 14837., 19499., 
  61240., 634., 697., 29066.174, 245.394, 322.501, 1012.87, 10.486, 11.528, 
  0.78, 3345., 55.324, 33426., 552.845, "", "", "", "", 149232., 
  2.3386113*^7, 386.791, 2.468, 179845., 2.975, 0.108, 9.2, 
  "tests performed", "", "", "", "", "", "", "", "", "", 79.63, 6.0461828*^7, 
  205.859, 47.9, 23.021, 16.24, 35220.084, 2., 113.151, 4.78, 19.8, 27.8, "", 
  3.18, 83.51, 0.892}, {"ITA", "Europe", "Italy", "2020-12-09", 1.770149*^6, 
  12755., 18362.714, 61739., 499., 670.571, 29277.133, 210.96, 303.708, 
  1021.124, 8.253, 11.091, 0.77, 3320., 54.911, 32973., 545.352, "", "", "", 
  "", 118475., 2.3504588*^7, 388.751, 1.96, 167178., 2.765, 0.11, 9.1, 
  "tests performed", "", "", "", "", "", "", "", "", "", 79.63, 6.0461828*^7, 
  205.859, 47.9, 23.021, 16.24, 35220.084, 2., 113.151, 4.78, 19.8, 27.8, "", 
  3.18, 83.51, 0.892}, {"ITA", "Europe", "Italy", "2020-12-10", 1.787147*^6, 
  16998., 17474., 62626., 887., 655.429, 29558.269, 281.136, 289.009, 
  1035.794, 14.67, 10.84, 0.79, 3291., 54.431, 32379., 535.528, "", "", "", 
  "", 171586., 2.3676174*^7, 391.589, 2.838, 160255., 2.651, 0.109, 9.2, 
  "tests performed", "", "", "", "", "", "", "", "", "", 79.63, 6.0461828*^7, 
  205.859, 47.9, 23.021, 16.24, 35220.084, 2., 113.151, 4.78, 19.8, 27.8, "", 
  3.18, 83.51, 0.892}, {"ITA", "Europe", "Italy", "2020-12-11", 1.805873*^6, 
  18726., 16704.857, 63387., 761., 647.857, 29867.985, 309.716, 276.288, 
  1048.38, 12.586, 10.715, 0.83, 3265., 54.001, 31827., 526.398, "", "", "", 
  "", 190416., 2.386659*^7, 394.738, 3.149, 157066., 2.598, 0.106, 9.4, 
  "tests performed", "", "", "", "", "", "", "", "", "", 79.63, 6.0461828*^7, 
  205.859, 47.9, 23.021, 16.24, 35220.084, 2., 113.151, 4.78, 19.8, 27.8, "", 
  3.18, 83.51, 0.892}, {"ITA", "Europe", "Italy", "2020-12-12", 1.825775*^6, 
  19902., 16540.571, 64036., 649., 646., 30197.152, 329.166, 273.57, 
  1059.115, 10.734, 10.684, 0.87, 3199., 52.909, 31265., 517.103, "", "", "", 
  "", 196439., 2.4063029*^7, 397.987, 3.249, 157274., 2.601, 0.105, 9.5, 
  "tests performed", "", "", "", "", "", "", "", "", "", 79.63, 6.0461828*^7, 
  205.859, 47.9, 23.021, 16.24, 35220.084, 2., 113.151, 4.78, 19.8, 27.8, "", 
  3.18, 83.51, 0.892}, {"ITA", "Europe", "Italy", "2020-12-13", 1.843712*^6, 
  17937., 16404.857, 64520., 484., 634.571, 30493.818, 296.667, 271.326, 
  1067.12, 8.005, 10.495, 0.89, 3158., 52.231, 30893., 510.95, "", "", 
  9361.009, 154.825, 152697., 2.4215726*^7, 400.513, 2.526, 155723., 2.576, 
  0.105, 9.5, "tests performed", "", "", "", "", "", "", "", "", "", 79.63, 
  6.0461828*^7, 205.859, 47.9, 23.021, 16.24, 35220.084, 2., 113.151, 4.78, 
  19.8, 27.8, "", 3.18, 83.51, 0.892}, {"ITA", "Europe", "Italy", 
  "2020-12-14", 1.855737*^6, 12025., 16168.571, 65011., 491., 629.286, 
  30692.704, 198.886, 267.418, 1075.24, 8.121, 10.408, 0.89, 3095., 51.189, 
  30860., 510.405, "", "", "", "", 103584., 2.431931*^7, 402.226, 1.713, 
  154633., 2.558, 0.105, 9.6, "tests performed", "", "", "", "", "", "", "", 
  "", "", 79.63, 6.0461828*^7, 205.859, 47.9, 23.021, 16.24, 35220.084, 2., 
  113.151, 4.78, 19.8, 27.8, "", 3.18, 83.51, 0.892}, 
 {"ITA", "Europe", "Italy", "2020-12-15", 1.870576*^6, 14839., 16168.857, 
  65857., 846., 659.571, 30938.132, 245.428, 267.423, 1089.233, 13.992, 
  10.909, 0.89, 3003., 49.668, 30345., 501.887, "", "", "", "", 164431., 
  2.4483741*^7, 404.945, 2.72, 156804., 2.593, 0.103, 9.7, "tests performed", 
  "", "", "", "", "", "", "", "", "", 79.63, 6.0461828*^7, 205.859, 47.9, 
  23.021, 16.24, 35220.084, 2., 113.151, 4.78, 19.8, 27.8, "", 3.18, 83.51, 
  0.892}, {"ITA", "Europe", "Italy", "2020-12-16", 1.888144*^6, 17568., 
  16856.429, 66537., 680., 685.429, 31228.695, 290.563, 278.795, 1100.479, 
  11.247, 11.337, 0.89, 2926., 48.394, 29823., 493.253, "", "", "", "", 
  199489., 2.468323*^7, 408.245, 3.299, 168377., 2.785, 0.1, 10., 
  "tests performed", "", "", "", "", "", "", "", "", "", 79.63, 6.0461828*^7, 
  205.859, 47.9, 23.021, 16.24, 35220.084, 2., 113.151, 4.78, 19.8, 27.8, "", 
  3.18, 83.51, 0.892}, {"ITA", "Europe", "Italy", "2020-12-17", 1.906377*^6, 
  18233., 17032.857, 67220., 683., 656.286, 31530.257, 301.562, 281.713, 
  1111.776, 11.296, 10.855, 0.87, 2855., 47.22, 29282., 484.306, "", "", "", 
  "", -47510., 2.463572*^7, 407.459, -0.786, 137078., 2.267, 0.124, 8., 
  "tests performed", "", "", "", "", "", "", "", "", "", 79.63, 6.0461828*^7, 
  205.859, 47.9, 23.021, 16.24, 35220.084, 2., 113.151, 4.78, 19.8, 27.8, "", 
  3.18, 83.51, 0.892}, {"ITA", "Europe", "Italy", "2020-12-18", 1.921778*^6, 
  15401., 16557.857, 67894., 674., 643.857, 31784.98, 254.723, 273.856, 
  1122.923, 11.148, 10.649, 0.86, 2819., 46.624, 28588., 472.827, "", "", "", 
  "", 179800., 2.481552*^7, 410.433, 2.974, 135561., 2.242, 0.122, 8.2, 
  "tests performed", "", "", "", "", "", "", "", "", "", 79.63, 6.0461828*^7, 
  205.859, 47.9, 23.021, 16.24, 35220.084, 2., 113.151, 4.78, 19.8, 27.8, "", 
  3.18, 83.51, 0.892}, {"ITA", "Europe", "Italy", "2020-12-19", 1.938083*^6, 
  16305., 16044., 68447., 553., 630.143, 32054.654, 269.674, 265.358, 
  1132.07, 9.146, 10.422, 0.88, 2784., 46.046, 28148., 465.55, "", "", "", 
  "", 176185., 2.4991705*^7, 413.347, 2.914, 132668., 2.194, 0.121, 8.3, 
  "tests performed", "", "", "", "", "", "", "", "", "", 79.63, 6.0461828*^7, 
  205.859, 47.9, 23.021, 16.24, 35220.084, 2., 113.151, 4.78, 19.8, 27.8, "", 
  3.18, 83.51, 0.892}, {"ITA", "Europe", "Italy", "2020-12-20", 1.953185*^6, 
  15102., 15639., 68799., 352., 611.286, 32304.432, 249.777, 258.659, 
  1137.891, 5.822, 10.11, 0.9, 2743., 45.367, 27901., 461.465, "", "", 
  8725.385, 144.312, 137420., 2.5129125*^7, 415.62, 2.273, 130486., 2.158, 
  0.12, 8.3, "tests performed", "", "", "", "", "", "", "", "", "", 79.63, 
  6.0461828*^7, 205.859, 47.9, 23.021, 16.24, 35220.084, 2., 113.151, 4.78, 
  19.8, 27.8, "", 3.18, 83.51, 0.892}, {"ITA", "Europe", "Italy", 
  "2020-12-21", 1.964054*^6, 10869., 15473.857, 69214., 415., 600.429, 
  32484.198, 179.766, 255.928, 1144.755, 6.864, 9.931, 0.9, 2731., 45.169, 
  27876., 461.051, "", "", "", "", 87889., 2.5217014*^7, 417.073, 1.454, 
  128243., 2.121, 0.121, 8.3, "tests performed", "", "", "", "", "", "", "", 
  "", "", 79.63, 6.0461828*^7, 205.859, 47.9, 23.021, 16.24, 35220.084, 2., 
  113.151, 4.78, 19.8, 27.8, "", 3.18, 83.51, 0.892}, 
 {"ITA", "Europe", "Italy", "2020-12-22", 1.97737*^6, 13316., 15256.286, 
  69842., 628., 569.286, 32704.436, 220.238, 252.329, 1155.142, 10.387, 
  9.416, 0.9, 2687., 44.441, 27635., 457.065, "", "", "", "", 157705., 
  2.5374719*^7, 419.682, 2.608, 127283., 2.105, 0.12, 8.3, "tests performed", 
  "", "", "", "", "", "", "", "", "", 79.63, 6.0461828*^7, 205.859, 47.9, 
  23.021, 16.24, 35220.084, 2., 113.151, 4.78, 19.8, 27.8, "", 3.18, 83.51, 
  0.892}, {"ITA", "Europe", "Italy", "2020-12-23", 1.991278*^6, 13908., 
  14733.429, 70395., 553., 551.143, 32934.466, 230.029, 243.681, 1164.288, 
  9.146, 9.116, 0.89, 2624., 43.399, 27170., 449.374, "", "", "", "", 
  183864., 2.5558583*^7, 422.723, 3.041, 125050., 2.068, 0.118, 8.5, 
  "tests performed", "", "", "", "", "", "", "", "", "", 79.63, 6.0461828*^7, 
  205.859, 47.9, 23.021, 16.24, 35220.084, 2., 113.151, 4.78, 19.8, 27.8, "", 
  3.18, 83.51, 0.892}, {"ITA", "Europe", "Italy", "2020-12-24", 2.009317*^6, 
  18039., 14705.714, 70900., 505., 525.714, 33232.819, 298.354, 243.223, 
  1172.641, 8.352, 8.695, 0.89, 2589., 42.82, 26659., 440.923, "", "", "", 
  "", 193777., 2.575236*^7, 425.928, 3.205, 159520., 2.638, 0.092, 10.8, 
  "tests performed", "", "", "", "", "", "", "", "", "", 84.26, 6.0461828*^7, 
  205.859, 47.9, 23.021, 16.24, 35220.084, 2., 113.151, 4.78, 19.8, 27.8, "", 
  3.18, 83.51, 0.892}, {"ITA", "Europe", "Italy", "2020-12-25", 2.028354*^6, 
  19037., 15225.143, 71359., 459., 495., 33547.679, 314.86, 251.814, 
  1180.232, 7.592, 8.187, 0.89, 2584., 42.738, 25986., 429.792, "", "", "", 
  "", 152334., 2.5904694*^7, 428.447, 2.52, 155596., 2.573, 0.098, 10.2, 
  "tests performed", "", "", "", "", "", "", "", "", "", 84.26, 6.0461828*^7, 
  205.859, 47.9, 23.021, 16.24, 35220.084, 2., 113.151, 4.78, 19.8, 27.8, "", 
  3.18, 83.51, 0.892}, {"ITA", "Europe", "Italy", "2020-12-26", 2.038759*^6, 
  10405., 14382.286, 71620., 261., 453.286, 33719.771, 172.092, 237.874, 
  1184.549, 4.317, 7.497, 0.86, 2580., 42.672, 25892., 428.237, "", "", "", 
  "", 81564., 2.5986258*^7, 429.796, 1.349, 142079., 2.35, 0.101, 9.9, 
  "tests performed", "", "", "", "", "", "", "", "", "", 84.26, 6.0461828*^7, 
  205.859, 47.9, 23.021, 16.24, 35220.084, 2., 113.151, 4.78, 19.8, 27.8, "", 
  3.18, 83.51, 0.892}, {"ITA", "Europe", "Italy", "2020-12-27", 2.047696*^6, 
  8937., 13501.571, 71925., 305., 446.571, 33867.583, 147.812, 223.307, 
  1189.594, 5.045, 7.386, 0.87, 2580., 42.672, 26151., 432.521, "", "", 
  8420.245, 139.265, 59879., 2.6046137*^7, 430.786, 0.99, 131002., 2.167, 
  0.103, 9.7, "tests performed", 7186., 7186., "", "", "", 0.01, 0.01, "", 
  "", 84.26, 6.0461828*^7, 205.859, 47.9, 23.021, 16.24, 35220.084, 2., 
  113.151, 4.78, 19.8, 27.8, "", 3.18, 83.51, 0.892}, 
 {"ITA", "Europe", "Italy", "2020-12-28", 2.056277*^6, 8581., 13174.714, 
  72370., 445., 450.857, 34009.508, 141.924, 217.901, 1196.954, 7.36, 7.457, 
  0.92, 2565., 42.423, 26497., 438.243, "", "", "", "", 68681., 2.6114818*^7, 
  431.922, 1.136, 128258., 2.121, 0.103, 9.7, "tests performed", 8615., 
  8615., "", 1429., 1429., 0.01, 0.01, "", 24., 80.56, 6.0461828*^7, 205.859, 
  47.9, 23.021, 16.24, 35220.084, 2., 113.151, 4.78, 19.8, 27.8, "", 3.18, 
  83.51, 0.892}, {"ITA", "Europe", "Italy", "2020-12-29", 2.067487*^6, 
  11210., 12873.857, 73029., 659., 455.286, 34194.914, 185.406, 212.925, 
  1207.853, 10.899, 7.53, 0.98, 2549., 42.159, 26211., 433.513, "", "", "", 
  "", 128740., 2.6243558*^7, 434.052, 2.129, 124120., 2.053, 0.104, 9.6, 
  "tests performed", 9630., 9630., "", 1015., 1222., 0.02, 0.02, "", 20., 
  80.56, 6.0461828*^7, 205.859, 47.9, 23.021, 16.24, 35220.084, 2., 113.151, 
  4.78, 19.8, 27.8, "", 3.18, 83.51, 0.892}, {"ITA", "Europe", "Italy", 
  "2020-12-30", 2.083689*^6, 16202., 13201.571, 73604., 575., 458.429, 
  34462.885, 267.971, 218.346, 1217.363, 9.51, 7.582, 1.06, 2528., 41.812, 
  26094., 431.578, "", "", "", "", 169045., 2.6412603*^7, 436.848, 2.796, 
  122003., 2.018, 0.108, 9.2, "tests performed", 14357., 14357., "", 4727., 
  2390., 0.02, 0.02, "", 40., 80.56, 6.0461828*^7, 205.859, 47.9, 23.021, 
  16.24, 35220.084, 2., 113.151, 4.78, 19.8, 27.8, "", 3.18, 83.51, 0.892}, 
 {"ITA", "Europe", "Italy", "2020-12-31", 2.107166*^6, 23477., 13978.429, 
  74159., 555., 465.571, 34851.179, 388.295, 231.194, 1226.542, 9.179, 7.7, 
  1.11, 2555., 42.258, 25706., 425.161, "", "", "", "", 186004., 
  2.6598607*^7, 439.924, 3.076, 120892., 1.999, 0.116, 8.6, 
  "tests performed", 39849., 39849., "", 25492., 8166., 0.07, 0.07, "", 135., 
  84.26, 6.0461828*^7, 205.859, 47.9, 23.021, 16.24, 35220.084, 2., 113.151, 
  4.78, 19.8, 27.8, "", 3.18, 83.51, 0.892}, {"ITA", "Europe", "Italy", 
  "2021-01-01", 2.129376*^6, 22210., 14431.714, 74621., 462., 466., 
  35218.518, 367.339, 238.691, 1234.184, 7.641, 7.707, 1.1, 2553., 42.225, 
  25375., 419.686, "", "", "", "", 157524., 2.6756131*^7, 442.529, 2.605, 
  121634., 2.012, 0.119, 8.4, "tests performed", 50914., 50914., "", 11065., 
  8746., 0.08, 0.08, "", 145., 84.26, 6.0461828*^7, 205.859, 47.9, 23.021, 
  16.24, 35220.084, 2., 113.151, 4.78, 19.8, 27.8, "", 3.18, 83.51, 0.892}, 
 {"ITA", "Europe", "Italy", "2021-01-02", 2.141201*^6, 11825., 14634.571, 
  74985., 364., 480.714, 35414.096, 195.578, 242.046, 1240.204, 6.02, 7.951, 
  1.05, 2569., 42.49, 25517., 422.035, "", "", "", "", 67174., 2.6823305*^7, 
  443.64, 1.111, 119578., 1.978, 0.122, 8.2, "tests performed", 89476., 
  89476., "", 38562., 13715., 0.15, 0.15, "", 227., 84.26, 6.0461828*^7, 
  205.859, 47.9, 23.021, 16.24, 35220.084, 2., 113.151, 4.78, 19.8, 27.8, "", 
  3.18, 83.51, 0.892}, {"ITA", "Europe", "Italy", "2021-01-03", 2.155446*^6, 
  14245., 15392.857, 75332., 347., 486.714, 35649.7, 235.603, 254.588, 
  1245.943, 5.739, 8.05, 1.05, 2583., 42.721, 25658., 424.367, "", "", 
  9270.785, 153.333, 102974., 2.6926279*^7, 445.343, 1.703, 125735., 2.08, 
  0.122, 8.2, "tests performed", 124664., 124664., "", 35188., 16783., 0.21, 
  0.21, "", 278., 84.26, 6.0461828*^7, 205.859, 47.9, 23.021, 16.24, 
  35220.084, 2., 113.151, 4.78, 19.8, 27.8, "", 3.18, 83.51, 0.892}, 
 {"ITA", "Europe", "Italy", "2021-01-04", 2.166244*^6, 10798., 15709.571, 
  75680., 348., 472.857, 35828.292, 178.592, 259.826, 1251.699, 5.756, 7.821, 
  1.06, 2579., 42.655, 25896., 428.303, "", "", "", "", 77993., 2.7004272*^7, 
  446.633, 1.29, 127065., 2.102, 0.124, 8.1, "tests performed", 193583., 
  193583., "", 68919., 26424., 0.32, 0.32, "", 437., 84.26, 6.0461828*^7, 
  205.859, 47.9, 23.021, 16.24, 35220.084, 2., 113.151, 4.78, 19.8, 27.8, "", 
  3.18, 83.51, 0.892}, {"ITA", "Europe", "Italy", "2021-01-05", 2.181619*^6, 
  15375., 16304.571, 76329., 649., 471.429, 36082.584, 254.293, 269.667, 
  1262.433, 10.734, 7.797, 1.08, 2569., 42.49, 25964., 429.428, "", "", "", 
  "", 135106., 2.7139378*^7, 448.868, 2.235, 127974., 2.117, 0.127, 7.8, 
  "tests performed", 273447., 273447., "", 79864., 37688., 0.45, 0.45, "", 
  623., 84.26, 6.0461828*^7, 205.859, 47.9, 23.021, 16.24, 35220.084, 2., 
  113.151, 4.78, 19.8, 27.8, "", 3.18, 83.51, 0.892}, 
 {"ITA", "Europe", "Italy", "2021-01-06", 2.201945*^6, 20326., 16893.714, 
  76877., 548., 467.571, 36418.763, 336.179, 279.411, 1271.496, 9.064, 7.733, 
  1.09, 2571., 42.523, 25745., 425.806, "", "", "", "", 178596., 
  2.7317974*^7, 451.822, 2.954, 129339., 2.139, 0.131, 7.7, 
  "tests performed", 338687., 338687., "", 65240., 46333., 0.56, 0.56, "", 
  766., 84.26, 6.0461828*^7, 205.859, 47.9, 23.021, 16.24, 35220.084, 2., 
  113.151, 4.78, 19.8, 27.8, "", 3.18, 83.51, 0.892}, 
 {"ITA", "Europe", "Italy", "2021-01-07", 2.220361*^6, 18416., 16170.714, 
  77291., 414., 447.429, 36723.352, 304.589, 267.453, 1278.344, 6.847, 7.4, 
  1.06, 2587., 42.787, 25878., 428.006, "", "", "", "", 121275., 
  2.7439249*^7, 453.828, 2.006, 120092., 1.986, 0.135, 7.4, 
  "tests performed", 431070., 431070., "", 92383., 55889., 0.71, 0.71, "", 
  924., 80.56, 6.0461828*^7, 205.859, 47.9, 23.021, 16.24, 35220.084, 2., 
  113.151, 4.78, 19.8, 27.8, "", 3.18, 83.51, 0.892}, 
 {"ITA", "Europe", "Italy", "2021-01-08", 2.23789*^6, 17529., 15502., 77911., 
  620., 470., 37013.271, 289.918, 256.393, 1288.598, 10.254, 7.773, 1.06, 
  2587., 42.787, 25900., 428.369, "", "", "", "", 140267., 2.7579516*^7, 
  456.148, 2.32, 117626., 1.945, 0.132, 7.6, "tests performed", 526831., 
  526831., "", 95761., 67988., 0.87, 0.87, "", 1124., 80.56, 6.0461828*^7, 
  205.859, 47.9, 23.021, 16.24, 35220.084, 2., 113.151, 4.78, 19.8, 27.8, "", 
  3.18, 83.51, 0.892}, {"ITA", "Europe", "Italy", "2021-01-09", 2.257866*^6, 
  19976., 16666.429, 78394., 483., 487., 37343.661, 330.39, 275.652, 
  1296.587, 7.989, 8.055, 1.08, 2593., 42.887, 25853., 427.592, "", "", "", 
  "", 172119., 2.7751635*^7, 458.994, 2.847, 132619., 2.193, 0.126, 8., 
  "tests performed", 613889., 613889., "", 87058., 74916., 1.02, 1.02, "", 
  1239., 80.56, 6.0461828*^7, 205.859, 47.9, 23.021, 16.24, 35220.084, 2., 
  113.151, 4.78, 19.8, 27.8, "", 3.18, 83.51, 0.892}, 
 {"ITA", "Europe", "Italy", "2021-01-10", 2.276491*^6, 18625., 17292.143, 
  78755., 361., 489., 37651.706, 308.046, 286.001, 1302.557, 5.971, 8.088, 
  1.07, 2615., 43.25, 26042., 430.718, "", "", 9463.398, 156.519, 139758., 
  2.7891393*^7, 461.306, 2.312, 137873., 2.28, 0.125, 8., "tests performed", 
  674293., 674293., "", 60404., 78518., 1.12, 1.12, "", 1299., 80.56, 
  6.0461828*^7, 205.859, 47.9, 23.021, 16.24, 35220.084, 2., 113.151, 4.78, 
  19.8, 27.8, "", 3.18, 83.51, 0.892}, {"ITA", "Europe", "Italy", 
  "2021-01-11", 2.289021*^6, 12530., 17539.571, 79203., 448., 503.286, 
  37858.945, 207.238, 290.093, 1309.967, 7.41, 8.324, 1.03, 2642., 43.697, 
  26245., 434.076, "", "", "", "", 91656., 2.7983049*^7, 462.822, 1.516, 
  139825., 2.313, 0.125, 8., "tests performed", 755419., 755419., "", 81126., 
  80262., 1.25, 1.25, "", 1327., 78.7, 6.0461828*^7, 205.859, 47.9, 23.021, 
  16.24, 35220.084, 2., 113.151, 4.78, 19.8, 27.8, "", 3.18, 83.51, 0.892}, 
 {"ITA", "Europe", "Italy", "2021-01-12", 2.303263*^6, 14242., 17377.714, 
  79819., 616., 498.571, 38094.498, 235.554, 287.416, 1320.155, 10.188, 
  8.246, 0.98, 2636., 43.598, 26348., 435.779, "", "", "", "", 141641., 
  2.812469*^7, 465.164, 2.343, 140759., 2.328, 0.123, 8.1, "tests performed", 
  837975., 837975., "", 82556., 80647., 1.39, 1.39, "", 1334., 78.7, 
  6.0461828*^7, 205.859, 47.9, 23.021, 16.24, 35220.084, 2., 113.151, 4.78, 
  19.8, 27.8, "", 3.18, 83.51, 0.892}, {"ITA", "Europe", "Italy", 
  "2021-01-13", 2.319036*^6, 15773., 16727.286, 80326., 507., 492.714, 
  38355.374, 260.875, 276.659, 1328.541, 8.385, 8.149, 0.94, 2579., 42.655, 
  26104., 431.743, "", "", "", "", 175429., 2.8300119*^7, 468.066, 2.901, 
  140306., 2.321, 0.119, 8.4, "tests performed", 932716., 932716., "", 
  94741., 84861., 1.54, 1.54, "", 1404., 78.7, 6.0461828*^7, 205.859, 47.9, 
  23.021, 16.24, 35220.084, 2., 113.151, 4.78, 19.8, 27.8, "", 3.18, 83.51, 
  0.892}, {"ITA", "Europe", "Italy", "2021-01-14", 2.336279*^6, 17243., 
  16559.714, 80848., 522., 508.143, 38640.562, 285.188, 273.887, 1337.174, 
  8.634, 8.404, 0.92, 2557., 42.291, 25667., 424.516, "", "", "", "", 
  160585., 2.8460704*^7, 470.722, 2.656, 145922., 2.413, 0.113, 8.8, 
  "tests performed", 1.026698*^6, 1.026698*^6, "", 93982., 85090., 1.7, 1.7, 
  "", 1407., 78.7, 6.0461828*^7, 205.859, 47.9, 23.021, 16.24, 35220.084, 2., 
  113.151, 4.78, 19.8, 27.8, "", 3.18, 83.51, 0.892}, 
 {"ITA", "Europe", "Italy", "2021-01-15", 2.352423*^6, 16144., 16361.857, 
  81325., 477., 487.714, 38907.573, 267.011, 270.615, 1345.064, 7.889, 8.066, 
  0.91, 2522., 41.712, 25363., 419.488, "", "", "", "", 273506., 2.873421*^7, 
  475.245, 4.524, 164956., 2.728, 0.099, 10.1, "tests performed", 
  1.116635*^6, 1.116635*^6, "", 89937., 84258., 1.85, 1.85, "", 1394., 78.7, 
  6.0461828*^7, 205.859, 47.9, 23.021, 16.24, 35220.084, 2., 113.151, 4.78, 
  19.8, 27.8, "", 3.18, 83.51, 0.892}, {"ITA", "Europe", "Italy", 
  "2021-01-16", 2.368733*^6, 16310., 15838.143, 81800., 475., 486.571, 
  39177.33, 269.757, 261.953, 1352.92, 7.856, 8.048, 0.9, 2520., 41.679, 
  25304., 418.512, "", "", "", "", 261404., 2.8995614*^7, 479.569, 4.323, 
  177711., 2.939, 0.089, 11.2, "tests performed", 1.181761*^6, 1.181761*^6, 
  "", 65126., 81125., 1.95, 1.95, "", 1342., 78.7, 6.0461828*^7, 205.859, 
  47.9, 23.021, 16.24, 35220.084, 2., 113.151, 4.78, 19.8, 27.8, "", 3.18, 
  83.51, 0.892}, {"ITA", "Europe", "Italy", "2021-01-17", 2.381277*^6, 
  12544., 14969.429, 82177., 377., 488.857, 39384.8, 207.47, 247.585, 
  1359.155, 6.235, 8.085, 0.88, 2503., 41.398, 25260., 417.784, "", "", 
  8641.244, 142.921, 211078., 2.9206692*^7, 483.06, 3.491, 187900., 3.108, 
  0.08, 12.6, "tests performed", 1.218905*^6, 1.215983*^6, 2922., 37144., 
  77802., 2.02, 2.01, 0., 1287., 78.7, 6.0461828*^7, 205.859, 47.9, 23.021, 
  16.24, 35220.084, 2., 113.151, 4.78, 19.8, 27.8, "", 3.18, 83.51, 0.892}, 
 {"ITA", "Europe", "Italy", "2021-01-18", 2.390102*^6, 8825., 14440.143, 
  82554., 377., 478.714, 39530.76, 145.96, 238.831, 1365.39, 6.235, 7.918, 
  0.87, 2544., 42.076, 25428., 420.563, "", "", "", "", 158674., 
  2.9365366*^7, 485.684, 2.624, 197474., 3.266, 0.073, 13.7, 
  "tests performed", 1.262835*^6, 1.254935*^6, 7900., 43930., 72488., 2.09, 
  2.08, 0.01, 1199., 78.7, 6.0461828*^7, 205.859, 47.9, 23.021, 16.24, 
  35220.084, 2., 113.151, 4.78, 19.8, 27.8, "", 3.18, 83.51, 0.892}, 
 {"ITA", "Europe", "Italy", "2021-01-19", 2.400598*^6, 10496., 13905., 
  83157., 603., 476.857, 39704.357, 173.597, 229.98, 1375.364, 9.973, 7.887, 
  0.86, 2487., 41.133, 25186., 416.56, "", "", "", "", 254070., 2.9619436*^7, 
  489.887, 4.202, 213535., 3.532, 0.065, 15.4, "tests performed", 
  1.295771*^6, 1.286138*^6, 9633., 32936., 65399., 2.14, 2.13, 0.02, 1082., 
  78.7, 6.0461828*^7, 205.859, 47.9, 23.021, 16.24, 35220.084, 2., 113.151, 
  4.78, 19.8, 27.8, "", 3.18, 83.51, 0.892}, {"ITA", "Europe", "Italy", 
  "2021-01-20", 2.414166*^6, 13568., 13590., 83681., 524., 479.286, 
  39928.763, 224.406, 224.77, 1384.03, 8.667, 7.927, 0.86, 2461., 40.703, 
  24930., 412.326, "", "", "", "", 279762., 2.9899198*^7, 494.514, 4.627, 
  228440., 3.778, 0.059, 16.8, "tests performed", 1.326598*^6, 1.312423*^6, 
  14175., 30827., 56269., 2.19, 2.17, 0.02, 931., 78.7, 6.0461828*^7, 
  205.859, 47.9, 23.021, 16.24, 35220.084, 2., 113.151, 4.78, 19.8, 27.8, "", 
  3.18, 83.51, 0.892}, {"ITA", "Europe", "Italy", "2021-01-21", 2.428221*^6, 
  14055., 13134.571, 84202., 521., 479.143, 40161.224, 232.461, 217.237, 
  1392.647, 8.617, 7.925, 0.86, 2418., 39.992, 24463., 404.602, "", "", "", 
  "", 267567., 3.0166765*^7, 498.939, 4.425, 243723., 4.031, 0.054, 18.6, 
  "tests performed", 1.362232*^6, 1.328398*^6, 33834., 35634., 47933., 2.25, 
  2.2, 0.06, 793., 78.7, 6.0461828*^7, 205.859, 47.9, 23.021, 16.24, 
  35220.084, 2., 113.151, 4.78, 19.8, 27.8, "", 3.18, 83.51, 0.892}, 
 {"ITA", "Europe", "Italy", "2021-01-22", 2.441854*^6, 13633., 12775.857, 
  84674., 472., 478.429, 40386.705, 225.481, 211.305, 1400.454, 7.807, 7.913, 
  0.87, 2390., 39.529, 24081., 398.284, "", "", "", "", 264728., 
  3.0431493*^7, 503.317, 4.378, 242469., 4.01, 0.053, 19., "tests performed", 
  1.388863*^6, 1.341047*^6, 47816., 26631., 38890., 2.3, 2.22, 0.08, 643., 
  78.7, 6.0461828*^7, 205.859, 47.9, 23.021, 16.24, 35220.084, 2., 113.151, 
  4.78, 19.8, 27.8, "", 3.18, 83.51, 0.892}, {"ITA", "Europe", "Italy", 
  "2021-01-23", 2.455185*^6, 13331., 12350.286, 85162., 488., 480.286, 
  40607.191, 220.486, 204.266, 1408.525, 8.071, 7.944, 0.89, 2386., 39.463, 
  23789., 393.455, "", "", "", "", 286331., 3.0717824*^7, 508.053, 4.736, 
  246030., 4.069, 0.05, 19.9, "tests performed", 1.427829*^6, 1.347032*^6, 
  80797., 38966., 35153., 2.36, 2.23, 0.13, 581., 78.7, 6.0461828*^7, 
  205.859, 47.9, 23.021, 16.24, 35220.084, 2., 113.151, 4.78, 19.8, 27.8, "", 
  3.18, 83.51, 0.892}, {"ITA", "Europe", "Italy", "2021-01-24", 2.466813*^6, 
  11628., 12219.429, 85461., 299., 469.143, 40799.511, 192.32, 202.102, 
  1413.47, 4.945, 7.759, 0.91, 2400., 39.694, 23709., 392.132, "", "", 
  7412.573, 122.599, 216211., 3.0934035*^7, 511.629, 3.576, 246763., 4.081, 
  0.05, 20.2, "tests performed", 1.461668*^6, 1.350269*^6, 111399., 33839., 
  34680., 2.42, 2.23, 0.18, 574., 78.7, 6.0461828*^7, 205.859, 47.9, 23.021, 
  16.24, 35220.084, 2., 113.151, 4.78, 19.8, 27.8, "", 3.18, 83.51, 0.892}, 
 {"ITA", "Europe", "Italy", "2021-01-25", 2.475372*^6, 8559., 12181.429, 
  85881., 420., 475.286, 40941.071, 141.56, 201.473, 1420.417, 6.947, 7.861, 
  0.93, 2421., 40.042, 23845., 394.381, "", "", "", "", 126931., 
  3.1060966*^7, 513.729, 2.099, 242229., 4.006, 0.05, 19.9, 
  "tests performed", 1.530766*^6, 1.355064*^6, 175702., 69098., 38276., 2.53, 
  2.24, 0.29, 633., 78.7, 6.0461828*^7, 205.859, 47.9, 23.021, 16.24, 
  35220.084, 2., 113.151, 4.78, 19.8, 27.8, "", 3.18, 83.51, 0.892}, 
 {"ITA", "Europe", "Italy", "2021-01-26", 2.485956*^6, 10584., 12194., 
  86422., 541., 466.429, 41116.124, 175.053, 201.681, 1429.365, 8.948, 7.714, 
  0.94, 2372., 39.231, 23727., 392.429, "", "", "", "", 256287., 
  3.1317253*^7, 517.967, 4.239, 242545., 4.012, 0.05, 19.9, 
  "tests performed", 1.610945*^6, 1.359458*^6, 251487., 80179., 45025., 2.66, 
  2.25, 0.42, 745., 78.7, 6.0461828*^7, 205.859, 47.9, 23.021, 16.24, 
  35220.084, 2., 113.151, 4.78, 19.8, 27.8, "", 3.18, 83.51, 0.892}, 
 {"ITA", "Europe", "Italy", "2021-01-27", 2.501147*^6, 15191., 12425.857, 
  86889., 467., 458.286, 41367.373, 251.249, 205.516, 1437.089, 7.724, 7.58, 
  0.95, 2352., 38.901, 23513., 388.89, "", "", "", "", 293770., 3.1611023*^7, 
  522.826, 4.859, 244546., 4.045, 0.051, 19.7, "tests performed", 
  1.681797*^6, 1.365659*^6, 316138., 70852., 50743., 2.78, 2.26, 0.52, 839., 
  78.7, 6.0461828*^7, 205.859, 47.9, 23.021, 16.24, 35220.084, 2., 113.151, 
  4.78, 19.8, 27.8, "", 3.18, 83.51, 0.892}, {"ITA", "Europe", "Italy", 
  "2021-01-28", 2.515507*^6, 14360., 12469.429, 87381., 492., 454.143, 
  41604.878, 237.505, 206.236, 1445.226, 8.137, 7.511, 0.94, 2288., 37.842, 
  23066., 381.497, "", "", "", "", 275579., 3.1886602*^7, 527.384, 4.558, 
  245691., 4.064, 0.051, 19.7, "tests performed", 1.775485*^6, 1.370461*^6, 
  405024., 93688., 59036., 2.94, 2.27, 0.67, 976., 78.7, 6.0461828*^7, 
  205.859, 47.9, 23.021, 16.24, 35220.084, 2., 113.151, 4.78, 19.8, 27.8, "", 
  3.18, 83.51, 0.892}, {"ITA", "Europe", "Italy", "2021-01-29", 2.52907*^6, 
  13563., 12459.429, 87858., 477., 454.857, 41829.202, 224.323, 206.071, 
  1453.115, 7.889, 7.523, 0.93, 2270., 37.544, 22667., 374.898, "", "", "", 
  "", 268750., 3.2155352*^7, 531.829, 4.445, 246266., 4.073, 0.051, 19.8, 
  "tests performed", 1.8734*^6, 1.375328*^6, 498072., 97915., 69220., 3.1, 
  2.27, 0.82, 1145., 78.7, 6.0461828*^7, 205.859, 47.9, 23.021, 16.24, 
  35220.084, 2., 113.151, 4.78, 19.8, 27.8, "", 3.18, 83.51, 0.892}, 
 {"ITA", "Europe", "Italy", "2021-01-30", 2.541783*^6, 12713., 12371.143, 
  88279., 421., 445.286, 42039.467, 210.265, 204.611, 1460.078, 6.963, 7.365, 
  0.93, 2218., 36.684, 22316., 369.092, "", "", "", "", 298010., 
  3.2453362*^7, 536.758, 4.929, 247934., 4.101, 0.05, 20., "tests performed", 
  1.963697*^6, 1.379621*^6, 584076., 90297., 76553., 3.25, 2.28, 0.97, 1266., 
  78.7, 6.0461828*^7, 205.859, 47.9, 23.021, 16.24, 35220.084, 2., 113.151, 
  4.78, 19.8, 27.8, "", 3.18, 83.51, 0.892}, {"ITA", "Europe", "Italy", 
  "2021-01-31", 2.553032*^6, 11249., 12317., 88516., 237., 436.429, 
  42225.518, 186.051, 203.715, 1463.998, 3.92, 7.218, 0.94, 2215., 36.635, 
  22311., 369.01, "", "", 6833.719, 113.025, 213364., 3.2666726*^7, 540.287, 
  3.529, 247527., 4.094, 0.05, 20.1, "tests performed", 2.023263*^6, 
  1.382265*^6, 640998., 59566., 80228., 3.35, 2.29, 1.06, 1327., 78.7, 
  6.0461828*^7, 205.859, 47.9, 23.021, 16.24, 35220.084, 2., 113.151, 4.78, 
  19.8, 27.8, "", 3.18, 83.51, 0.892}, {"ITA", "Europe", "Italy", 
  "2021-02-01", 2.560957*^6, 7925., 12226.429, 88845., 329., 423.429, 
  42356.592, 131.074, 202.217, 1469.44, 5.441, 7.003, 0.95, 2252., 37.247, 
  22512., 372.334, "", "", "", "", 142419., 3.2809145*^7, 542.642, 2.356, 
  249740., 4.131, 0.049, 20.4, "tests performed", 2.108875*^6, 1.386566*^6, 
  722309., 85612., 82587., 3.49, 2.29, 1.19, 1366., 78.7, 6.0461828*^7, 
  205.859, 47.9, 23.021, 16.24, 35220.084, 2., 113.151, 4.78, 19.8, 27.8, "", 
  3.18, 83.51, 0.892}, {"ITA", "Europe", "Italy", "2021-02-02", 2.570608*^6, 
  9651., 12093.143, 89344., 499., 417.429, 42516.214, 159.621, 200.013, 
  1477.693, 8.253, 6.904, 0.95, 2214., 36.618, 22531., 372.648, "", "", "", 
  "", 244429., 3.3053574*^7, 546.685, 4.043, 248046., 4.103, 0.049, 20.5, 
  "tests performed", 2.196875*^6, 1.392988*^6, 803887., 88000., 83704., 3.63, 
  2.3, 1.33, 1384., 78.7, 6.0461828*^7, 205.859, 47.9, 23.021, 16.24, 
  35220.084, 2., 113.151, 4.78, 19.8, 27.8, "", 3.18, 83.51, 0.892}, 
 {"ITA", "Europe", "Italy", "2021-02-03", 2.58379*^6, 13182., 11806.143, 
  89820., 476., 418.714, 42734.236, 218.022, 195.266, 1485.565, 7.873, 6.925, 
  0.96, 2145., 35.477, 22216., 367.438, "", "", "", "", 279307., 
  3.3332881*^7, 551.305, 4.62, 245980., 4.068, 0.048, 20.8, 
  "tests performed", 2.296484*^6, 1.402186*^6, 894298., 99609., 87812., 3.8, 
  2.32, 1.48, 1452., 78.7, 6.0461828*^7, 205.859, 47.9, 23.021, 16.24, 
  35220.084, 2., 113.151, 4.78, 19.8, 27.8, "", 3.18, 83.51, 0.892}, 
 {"ITA", "Europe", "Italy", "2021-02-04", 2.597446*^6, 13656., 11705.571, 
  90241., 421., 408.571, 42960.097, 225.862, 193.603, 1492.528, 6.963, 6.758, 
  0.97, 2151., 35.576, 21894., 362.113, "", "", "", "", 270142., 
  3.3603023*^7, 555.773, 4.468, 245203., 4.056, 0.048, 20.9, 
  "tests performed", 2.404207*^6, 1.415579*^6, 988628., 107723., 89817., 
  3.98, 2.34, 1.64, 1486., 78.7, 6.0461828*^7, 205.859, 47.9, 23.021, 16.24, 
  35220.084, 2., 113.151, 4.78, 19.8, 27.8, "", 3.18, 83.51, 0.892}, 
 {"ITA", "Europe", "Italy", "2021-02-05", 2.611659*^6, 14213., 11798.429, 
  90618., 377., 394.286, 43195.171, 235.074, 195.138, 1498.764, 6.235, 6.521, 
  0.98, 2142., 35.427, 21717., 359.185, "", "", "", "", 270507., 3.387353*^7, 
  560.247, 4.474, 245454., 4.06, 0.048, 20.8, "tests performed", 2.511464*^6, 
  1.433449*^6, 1.078015*^6, 107257., 91152., 4.15, 2.37, 1.78, 1508., 78.7, 
  6.0461828*^7, 205.859, 47.9, 23.021, 16.24, 35220.084, 2., 113.151, 4.78, 
  19.8, 27.8, "", 3.18, 83.51, 0.892}, {"ITA", "Europe", "Italy", 
  "2021-02-06", 2.625098*^6, 13439., 11902.143, 91003., 385., 389.143, 
  43417.443, 222.272, 196.854, 1505.131, 6.368, 6.436, 0.99, 2110., 34.898, 
  21518., 355.894, "", "", "", "", 282407., 3.4155937*^7, 564.917, 4.671, 
  243225., 4.023, 0.049, 20.4, "tests performed", 2.589169*^6, 1.448025*^6, 
  1.141144*^6, 77705., 89353., 4.28, 2.39, 1.89, 1478., 78.7, 6.0461828*^7, 
  205.859, 47.9, 23.021, 16.24, 35220.084, 2., 113.151, 4.78, 19.8, 27.8, "", 
  3.18, 83.51, 0.892}, {"ITA", "Europe", "Italy", "2021-02-07", 2.636738*^6, 
  11640., 11958., 91273., 270., 393.857, 43609.962, 192.518, 197.778, 
  1509.597, 4.466, 6.514, 0.99, 2107., 34.848, 21373., 353.496, "", "", 
  6761.743, 111.835, 206789., 3.4362726*^7, 568.338, 3.42, 242286., 4.007, 
  0.049, 20.3, "tests performed", 2.631001*^6, 1.457192*^6, 1.173809*^6, 
  41832., 86820., 4.35, 2.41, 1.94, 1436., 78.7, 6.0461828*^7, 205.859, 47.9, 
  23.021, 16.24, 35220.084, 2., 113.151, 4.78, 19.8, 27.8, "", 3.18, 83.51, 
  0.892}, {"ITA", "Europe", "Italy", "2021-02-08", 2.644707*^6, 7969., 
  11964.286, 91580., 307., 390.714, 43741.764, 131.802, 197.882, 1514.675, 
  5.078, 6.462, 1., 2143., 35.444, 21670., 358.408, "", "", "", "", 144270., 
  3.4506996*^7, 570.724, 2.386, 242550., 4.012, 0.049, 20.3, 
  "tests performed", 2.697807*^6, 1.484011*^6, 1.213796*^6, 66806., 84133., 
  4.46, 2.45, 2.01, 1392., 78.7, 6.0461828*^7, 205.859, 47.9, 23.021, 16.24, 
  35220.084, 2., 113.151, 4.78, 19.8, 27.8, "", 3.18, 83.51, 0.892}, 
 {"ITA", "Europe", "Italy", "2021-02-09", 2.655319*^6, 10612., 12101.571, 
  92002., 422., 379.714, 43917.28, 175.516, 200.152, 1521.654, 6.98, 6.28, 
  1., 2143., 35.444, 21655., 358.16, "", "", "", "", 274263., 3.4781259*^7, 
  575.26, 4.536, 246812., 4.082, 0.049, 20.4, "tests performed", 2.764561*^6, 
  1.518509*^6, 1.246052*^6, 66754., 81098., 4.57, 2.51, 2.06, 1341., 78.7, 
  6.0461828*^7, 205.859, 47.9, 23.021, 16.24, 35220.084, 2., 113.151, 4.78, 
  19.8, 27.8, "", 3.18, 83.51, 0.892}, {"ITA", "Europe", "Italy", 
  "2021-02-10", 2.668266*^6, 12947., 12068., 92338., 336., 359.714, 
  44131.415, 214.135, 199.597, 1527.212, 5.557, 5.949, 1., 2128., 35.196, 
  21408., 354.075, "", "", "", "", 310994., 3.5092253*^7, 580.403, 5.144, 
  251339., 4.157, 0.048, 20.8, "tests performed", 2.837342*^6, 1.563505*^6, 
  1.273837*^6, 72781., 77265., 4.69, 2.59, 2.11, 1278., 78.7, 6.0461828*^7, 
  205.859, 47.9, 23.021, 16.24, 35220.084, 2., 113.151, 4.78, 19.8, 27.8, "", 
  3.18, 83.51, 0.892}, {"ITA", "Europe", "Italy", "2021-02-11", 2.683403*^6, 
  15137., 12279.571, 92729., 391., 355.429, 44381.771, 250.356, 203.096, 
  1533.678, 6.467, 5.879, 1.01, 2126., 35.163, 21068., 348.451, "", "", "", 
  "", 292533., 3.5384786*^7, 585.242, 4.838, 254538., 4.21, 0.048, 20.7, 
  "tests performed", 2.911977*^6, 1.618816*^6, 1.293161*^6, 74635., 72539., 
  4.82, 2.68, 2.14, 1200., 78.7, 6.0461828*^7, 205.859, 47.9, 23.021, 16.24, 
  35220.084, 2., 113.151, 4.78, 19.8, 27.8, "", 3.18, 83.51, 0.892}, 
 {"ITA", "Europe", "Italy", "2021-02-12", 2.697296*^6, 13893., 12233.857, 
  93045., 316., 346.714, 44611.552, 229.781, 202.34, 1538.905, 5.226, 5.734, 
  1., 2095., 34.65, 20831., 344.531, "", "", "", "", 287619., 3.5672405*^7, 
  589.999, 4.757, 256982., 4.25, 0.048, 21., "tests performed", 2.985962*^6, 
  1.677656*^6, 1.308306*^6, 73985., 67785., 4.94, 2.77, 2.16, 1121., 78.7, 
  6.0461828*^7, 205.859, 47.9, 23.021, 16.24, 35220.084, 2., 113.151, 4.78, 
  19.8, 27.8, "", 3.18, 83.51, 0.892}, {"ITA", "Europe", "Italy", 
  "2021-02-13", 2.710819*^6, 13523., 12245.857, 93356., 311., 336.143, 
  44835.214, 223.662, 202.539, 1544.049, 5.144, 5.56, 0.99, 2062., 34.104, 
  20562., 340.082, "", "", "", "", 290534., 3.5962939*^7, 594.804, 4.805, 
  258143., 4.27, 0.047, 21.1, "tests performed", 3.038709*^6, 1.723693*^6, 
  1.315016*^6, 52747., 64220., 5.03, 2.85, 2.17, 1062., 78.7, 6.0461828*^7, 
  205.859, 47.9, 23.021, 16.24, 35220.084, 2., 113.151, 4.78, 19.8, 27.8, "", 
  3.18, 83.51, 0.892}, {"ITA", "Europe", "Italy", "2021-02-14", 2.721879*^6, 
  11060., 12163., 93577., 221., 329.143, 45018.139, 182.925, 201.168, 
  1547.704, 3.655, 5.444, 0.99, 2085., 34.485, 20534., 339.619, "", "", 
  6527.565, 107.962, 205642., 3.6168581*^7, 598.205, 3.401, 257979., 4.267, 
  0.047, 21.2, "tests performed", 3.068551*^6, 1.750974*^6, 1.317577*^6, 
  29842., 62507., 5.08, 2.9, 2.18, 1034., 78.7, 6.0461828*^7, 205.859, 47.9, 
  23.021, 16.24, 35220.084, 2., 113.151, 4.78, 19.8, 27.8, "", 3.18, 83.51, 
  0.892}, {"ITA", "Europe", "Italy", "2021-02-15", 2.729223*^6, 7344., 
  12073.714, 93835., 258., 322.143, 45139.604, 121.465, 199.692, 1551.971, 
  4.267, 5.328, 0.99, 2089., 34.551, 20604., 340.777, "", "", "", "", 
  179278., 3.6347859*^7, 601.17, 2.965, 262980., 4.35, 0.046, 21.8, 
  "tests performed", 3.131235*^6, 1.807732*^6, 1.323503*^6, 62684., 61918., 
  5.18, 2.99, 2.19, 1024., 82.41, 6.0461828*^7, 205.859, 47.9, 23.021, 16.24, 
  35220.084, 2., 113.151, 4.78, 19.8, 27.8, "", 3.18, 83.51, 0.892}, 
 {"ITA", "Europe", "Italy", "2021-02-16", 2.739591*^6, 10368., 12038.857, 
  94171., 336., 309.857, 45311.085, 171.48, 199.115, 1557.528, 5.557, 5.125, 
  1., 2074., 34.303, 20537., 339.669, "", "", "", "", 274019., 3.6621878*^7, 
  605.702, 4.532, 262946., 4.349, 0.046, 21.8, "tests performed", 
  3.202384*^6, 1.872776*^6, 1.329608*^6, 71149., 62546., 5.3, 3.1, 2.2, 
  1034., 82.41, 6.0461828*^7, 205.859, 47.9, 23.021, 16.24, 35220.084, 2., 
  113.151, 4.78, 19.8, 27.8, "", 3.18, 83.51, 0.892}, 
 {"ITA", "Europe", "Italy", "2021-02-17", 2.751657*^6, 12066., 11913., 
  94540., 369., 314.571, 45510.648, 199.564, 197.033, 1563.631, 6.103, 5.203, 
  1.01, 2043., 33.79, 20317., 336.03, "", "", "", "", 294411., 3.6916289*^7, 
  610.572, 4.869, 260577., 4.31, 0.046, 21.9, "tests performed", 3.282699*^6, 
  1.94365*^6, 1.339049*^6, 80315., 63622., 5.43, 3.21, 2.21, 1052., 82.41, 
  6.0461828*^7, 205.859, 47.9, 23.021, 16.24, 35220.084, 2., 113.151, 4.78, 
  19.8, 27.8, "", 3.18, 83.51, 0.892}, {"ITA", "Europe", "Italy", 
  "2021-02-18", 2.765412*^6, 13755., 11715.571, 94887., 347., 308.286, 
  45738.147, 227.499, 193.768, 1569.37, 5.739, 5.099, 1.04, 2045., 33.823, 
  20008., 330.92, "", "", "", "", 288458., 3.7204747*^7, 615.343, 4.771, 
  259994., 4.3, 0.045, 22.2, "tests performed", 3.372498*^6, 2.025614*^6, 
  1.346884*^6, 89799., 65789., 5.58, 3.35, 2.23, 1088., 82.41, 6.0461828*^7, 
  205.859, 47.9, 23.021, 16.24, 35220.084, 2., 113.151, 4.78, 19.8, 27.8, "", 
  3.18, 83.51, 0.892}, {"ITA", "Europe", "Italy", "2021-02-19", 2.780882*^6, 
  15470., 11940.857, 95235., 348., 312.857, 45994.011, 255.864, 197.494, 
  1575.126, 5.756, 5.174, 1.07, 2059., 34.055, 19890., 328.968, "", "", "", 
  "", 297128., 3.7501875*^7, 620.257, 4.914, 261353., 4.323, 0.046, 21.9, 
  "tests performed", 3.46535*^6, 2.112089*^6, 1.353261*^6, 92852., 68484., 
  5.73, 3.49, 2.24, 1133., 82.41, 6.0461828*^7, 205.859, 47.9, 23.021, 16.24, 
  35220.084, 2., 113.151, 4.78, 19.8, 27.8, "", 3.18, 83.51, 0.892}, 
 {"ITA", "Europe", "Italy", "2021-02-20", 2.795796*^6, 14914., 12139.571, 
  95486., 251., 304.286, 46240.679, 246.668, 200.781, 1579.277, 4.151, 5.033, 
  1.1, 2063., 34.121, 19788., 327.281, "", "", "", "", 306078., 3.7807953*^7, 
  625.319, 5.062, 263573., 4.359, 0.046, 21.7, "tests performed", 
  3.543567*^6, 2.185962*^6, 1.357605*^6, 78217., 72123., 5.86, 3.62, 2.25, 
  1193., 82.41, 6.0461828*^7, 205.859, 47.9, 23.021, 16.24, 35220.084, 2., 
  113.151, 4.78, 19.8, 27.8, "", 3.18, 83.51, 0.892}, 
 {"ITA", "Europe", "Italy", "2021-02-21", 2.809246*^6, 13450., 12481., 
  95718., 232., 305.857, 46463.134, 222.454, 206.428, 1583.115, 3.837, 5.059, 
  1.12, 2094., 34.633, 19898., 329.1, "", "", 7042.553, 116.479, 250986., 
  3.8058939*^7, 629.471, 4.151, 270051., 4.466, 0.046, 21.6, 
  "tests performed", 3.594553*^6, 2.234736*^6, 1.359817*^6, 50986., 75143., 
  5.95, 3.7, 2.25, 1243., 82.41, 6.0461828*^7, 205.859, 47.9, 23.021, 16.24, 
  35220.084, 2., 113.151, 4.78, 19.8, 27.8, "", 3.18, 83.51, 0.892}, 
 {"ITA", "Europe", "Italy", "2021-02-22", 2.818863*^6, 9617., 12805.714, 
  95992., 274., 308.143, 46622.193, 159.059, 211.798, 1587.646, 4.532, 5.096, 
  1.15, 2118., 35.03, 20273., 335.302, "", "", "", "", 170672., 3.8229611*^7, 
  632.293, 2.823, 268822., 4.446, 0.048, 21., "tests performed", 3.700113*^6, 
  2.335074*^6, 1.365039*^6, 105560., 81268., 6.12, 3.86, 2.26, 1344., 82.41, 
  6.0461828*^7, 205.859, 47.9, 23.021, 16.24, 35220.084, 2., 113.151, 4.78, 
  19.8, 27.8, "", 3.18, 83.51, 0.892}, {"ITA", "Europe", "Italy", 
  "2021-02-23", 2.832162*^6, 13299., 13224.429, 96348., 356., 311., 46842.15, 
  219.957, 218.724, 1593.534, 5.888, 5.144, 1.17, 2146., 35.493, 20441., 
  338.081, "", "", "", "", 303850., 3.8533461*^7, 637.319, 5.025, 273083., 
  4.517, 0.048, 20.6, "tests performed", 3.806634*^6, 2.436324*^6, 
  1.37031*^6, 106521., 86321., 6.3, 4.03, 2.27, 1428., 82.41, 6.0461828*^7, 
  205.859, 47.9, 23.021, 16.24, 35220.084, 2., 113.151, 4.78, 19.8, 27.8, "", 
  3.18, 83.51, 0.892}, {"ITA", "Europe", "Italy", "2021-02-24", 2.848564*^6, 
  16402., 13843.857, 96666., 318., 303.714, 47113.428, 271.279, 228.969, 
  1598.794, 5.26, 5.023, 1.2, 2157., 35.675, 20374., 336.973, "", "", "", "", 
  340247., 3.8873708*^7, 642.946, 5.627, 279631., 4.625, 0.05, 20.2, 
  "tests performed", 3.928653*^6, 2.550443*^6, 1.37821*^6, 122019., 92279., 
  6.5, 4.22, 2.28, 1526., 82.41, 6.0461828*^7, 205.859, 47.9, 23.021, 16.24, 
  35220.084, 2., 113.151, 4.78, 19.8, 27.8, "", 3.18, 83.51, 0.892}, 
 {"ITA", "Europe", "Italy", "2021-02-25", 2.868435*^6, 19871., 14717.571, 
  96974., 308., 298.143, 47442.082, 328.654, 243.419, 1603.888, 5.094, 4.931, 
  1.22, 2168., 35.857, 20425., 337.816, "", "", "", "", 353704., 
  3.9227412*^7, 648.796, 5.85, 288952., 4.779, 0.051, 19.6, 
  "tests performed", 4.056986*^6, 2.666867*^6, 1.390119*^6, 128333., 97784., 
  6.71, 4.41, 2.3, 1617., 82.41, 6.0461828*^7, 205.859, 47.9, 23.021, 16.24, 
  35220.084, 2., 113.151, 4.78, 19.8, 27.8, "", 3.18, 83.51, 0.892}, 
 {"ITA", "Europe", "Italy", "2021-02-26", 2.888923*^6, 20488., 15434.429, 
  97227., 253., 284.571, 47780.94, 338.858, 255.276, 1608.072, 4.184, 4.707, 
  1.22, 2194., 36.287, 20486., 338.825, "", "", "", "", 325404., 
  3.9552816*^7, 654.178, 5.382, 292992., 4.846, 0.053, 19., 
  "tests performed", 4.195198*^6, 2.790323*^6, 1.404875*^6, 138212., 104264., 
  6.94, 4.62, 2.32, 1724., 82.41, 6.0461828*^7, 205.859, 47.9, 23.021, 16.24, 
  35220.084, 2., 113.151, 4.78, 19.8, 27.8, "", 3.18, 83.51, 0.892}, 
 {"ITA", "Europe", "Italy", "2021-02-27", 2.907825*^6, 18902., 16004.143, 
  97507., 280., 288.714, 48093.567, 312.627, 264.698, 1612.703, 4.631, 4.775, 
  1.21, 2216., 36.651, 20588., 340.512, "", "", "", "", 323047., 
  3.9875863*^7, 659.521, 5.343, 295416., 4.886, 0.054, 18.5, 
  "tests performed", 4.322017*^6, 2.905368*^6, 1.416649*^6, 126819., 111207., 
  7.15, 4.81, 2.34, 1839., 82.41, 6.0461828*^7, 205.859, 47.9, 23.021, 16.24, 
  35220.084, 2., 113.151, 4.78, 19.8, 27.8, "", 3.18, 83.51, 0.892}, 
 {"ITA", "Europe", "Italy", "2021-02-28", 2.925265*^6, 17440., 16574.143, 
  97699., 192., 283., 48382.014, 288.446, 274.126, 1615.879, 3.176, 4.681, 
  1.21, 2231., 36.899, 20869., 345.16, "", "", 8778.1, 145.184, 257024., 
  4.0132887*^7, 663.772, 4.251, 296278., 4.9, 0.056, 17.9, "tests performed", 
  4.400287*^6, 2.975506*^6, 1.424781*^6, 78270., 115105., 7.28, 4.92, 2.36, 
  1904., 82.41, 6.0461828*^7, 205.859, 47.9, 23.021, 16.24, 35220.084, 2., 
  113.151, 4.78, 19.8, 27.8, "", 3.18, 83.51, 0.892}, 
 {"ITA", "Europe", "Italy", "2021-03-01", 2.938371*^6, 13106., 17072.571, 
  97945., 246., 279., 48598.779, 216.765, 282.369, 1619.948, 4.069, 4.614, 
  1.21, 2289., 37.859, 21401., 353.959, "", "", "", "", 170633., 4.030352*^7, 
  666.594, 2.822, 296273., 4.9, 0.058, 17.4, "tests performed", 4.535939*^6, 
  3.086792*^6, 1.449147*^6, 135652., 119404., 7.5, 5.11, 2.4, 1975., 82.41, 
  6.0461828*^7, 205.859, 47.9, 23.021, 16.24, 35220.084, 2., 113.151, 4.78, 
  19.8, 27.8, "", 3.18, 83.51, 0.892}, {"ITA", "Europe", "Italy", 
  "2021-03-02", 2.955434*^6, 17063., 17610.286, 98288., 343., 277.143, 
  48880.99, 282.211, 291.263, 1625.621, 5.673, 4.584, 1.21, 2327., 38.487, 
  21897., 362.162, "", "", "", "", 335983., 4.0639503*^7, 672.151, 5.557, 
  300863., 4.976, 0.059, 17.1, "tests performed", 4.697522*^6, 3.217659*^6, 
  1.479863*^6, 161583., 127270., 7.77, 5.32, 2.45, 2105., 82.41, 
  6.0461828*^7, 205.859, 47.9, 23.021, 16.24, 35220.084, 2., 113.151, 4.78, 
  19.8, 27.8, "", 3.18, 83.51, 0.892}, {"ITA", "Europe", "Italy", 
  "2021-03-03", 2.976274*^6, 20840., 18244.286, 98635., 347., 281.286, 
  49225.67, 344.68, 301.749, 1631.36, 5.739, 4.652, 1.21, 2411., 39.876, 
  22174., 366.744, "", "", "", "", 358884., 4.0998387*^7, 678.087, 5.936, 
  303526., 5.02, 0.06, 16.6, "tests performed", 4.883613*^6, 3.361794*^6, 
  1.521819*^6, 186091., 136423., 8.08, 5.56, 2.52, 2256., 82.41, 
  6.0461828*^7, 205.859, 47.9, 23.021, 16.24, 35220.084, 2., 113.151, 4.78, 
  19.8, 27.8, "", 3.18, 83.51, 0.892}, {"ITA", "Europe", "Italy", 
  "2021-03-04", 2.999119*^6, 22845., 18669.143, 98974., 339., 285.714, 
  49603.512, 377.842, 308.776, 1636.967, 5.607, 4.726, 1.2, 2475., 40.935, 
  22632., 374.319, "", "", "", "", 339635., 4.1338022*^7, 683.704, 5.617, 
  301516., 4.987, 0.062, 16.2, "tests performed", 5.07969*^6, 3.5107*^6, 
  1.56899*^6, 196077., 146101., 8.4, 5.81, 2.6, 2416., 82.41, 6.0461828*^7, 
  205.859, 47.9, 23.021, 16.24, 35220.084, 2., 113.151, 4.78, 19.8, 27.8, "", 
  3.18, 83.51, 0.892}, {"ITA", "Europe", "Italy", "2021-03-05", 3.023129*^6, 
  24010., 19172.286, 99271., 297., 292., 50000.622, 397.11, 317.097, 
  1641.879, 4.912, 4.829, 1.19, 2525., 41.762, 22899., 378.735, "", "", "", 
  "", 378463., 4.1716485*^7, 689.964, 6.26, 309096., 5.112, 0.062, 16.1, 
  "tests performed", 5.283314*^6, 3.662094*^6, 1.62122*^6, 203624., 155445., 
  8.74, 6.06, 2.68, 2571., 82.41, 6.0461828*^7, 205.859, 47.9, 23.021, 16.24, 
  35220.084, 2., 113.151, 4.78, 19.8, 27.8, "", 3.18, 83.51, 0.892}, 
 {"ITA", "Europe", "Italy", "2021-03-06", 3.046762*^6, 23633., 19848.143, 
  99578., 307., 295.857, 50391.497, 390.875, 328.276, 1646.956, 5.078, 4.893, 
  1.18, 2571., 42.523, 23272., 384.904, "", "", "", "", 355024., 
  4.2071509*^7, 695.836, 5.872, 313664., 5.188, 0.063, 15.8, 
  "tests performed", 5.460572*^6, 3.800249*^6, 1.660323*^6, 177258., 162651., 
  9.03, 6.29, 2.75, 2690., 84.26, 6.0461828*^7, 205.859, 47.9, 23.021, 16.24, 
  35220.084, 2., 113.151, 4.78, 19.8, 27.8, "", 3.18, 83.51, 0.892}, 
 {"ITA", "Europe", "Italy", "2021-03-07", 3.067486*^6, 20724., 20317.286, 
  99785., 207., 298., 50734.258, 342.762, 336.035, 1650.38, 3.424, 4.929, 
  1.16, 2605., 43.085, 23749., 392.793, "", "", 11015.457, 182.189, 271336., 
  4.2342845*^7, 700.324, 4.488, 315708., 5.222, 0.064, 15.5, 
  "tests performed", 5.562918*^6, 3.882561*^6, 1.680357*^6, 102346., 166090., 
  9.2, 6.42, 2.78, 2747., 84.26, 6.0461828*^7, 205.859, 47.9, 23.021, 16.24, 
  35220.084, 2., 113.151, 4.78, 19.8, 27.8, "", 3.18, 83.51, 0.892}, 
 {"ITA", "Europe", "Italy", "2021-03-08", 3.081368*^6, 13882., 20428.143, 
  100103., 318., 308.286, 50963.858, 229.599, 337.868, 1655.64, 5.26, 5.099, 
  1.15, 2700., 44.656, 24531., 405.727, "", "", "", "", 184684., 
  4.2527529*^7, 703.378, 3.055, 317716., 5.255, 0.064, 15.6, 
  "tests performed", 5.741536*^6, 4.013809*^6, 1.727731*^6, 178618., 172228., 
  9.5, 6.64, 2.86, 2849., 84.26, 6.0461828*^7, 205.859, 47.9, 23.021, 16.24, 
  35220.084, 2., 113.151, 4.78, 19.8, 27.8, "", 3.18, 83.51, 0.892}, 
 {"ITA", "Europe", "Italy", "2021-03-09", 3.101093*^6, 19725., 20808.429, 
  100479., 376., 313., 51290.097, 326.239, 344.158, 1661.858, 6.219, 5.177, 
  1.14, 2756., 45.582, 25149., 415.948, "", "", "", "", 345972., 
  4.2873501*^7, 709.1, 5.722, 319143., 5.278, 0.065, 15.3, "tests performed", 
  5.933353*^6, 4.156269*^6, 1.777088*^6, 191817., 176547., 9.81, 6.87, 2.94, 
  2920., 84.26, 6.0461828*^7, 205.859, 47.9, 23.021, 16.24, 35220.084, 2., 
  113.151, 4.78, 19.8, 27.8, "", 3.18, 83.51, 0.892}, 
 {"ITA", "Europe", "Italy", "2021-03-10", 3.123368*^6, 22275., 21013.429, 
  100811., 332., 310.857, 51658.511, 368.414, 347.549, 1667.35, 5.491, 5.141, 
  1.14, 2827., 46.757, 25709., 425.21, "", "", "", "", 361040., 4.3234541*^7, 
  715.072, 5.971, 319451., 5.284, 0.066, 15.2, "tests performed", 
  6.145513*^6, 4.313606*^6, 1.831911*^6, 212160., 180271., 10.16, 7.13, 3.03, 
  2982., 84.26, 6.0461828*^7, 205.859, 47.9, 23.021, 16.24, 35220.084, 2., 
  113.151, 4.78, 19.8, 27.8, "", 3.18, 83.51, 0.892}, 
 {"ITA", "Europe", "Italy", "2021-03-11", 3.149017*^6, 25649., 21414., 
  101184., 373., 315.714, 52082.729, 424.218, 354.174, 1673.519, 6.169, 
  5.222, 1.13, 2859., 47.286, 26106., 431.777, "", "", "", "", 372217., 
  4.3606758*^7, 721.228, 6.156, 324105., 5.36, 0.066, 15.1, 
  "tests performed", 6.365251*^6, 4.474238*^6, 1.891017*^6, 219738., 183652., 
  10.53, 7.4, 3.13, 3037., 84.26, 6.0461828*^7, 205.859, 47.9, 23.021, 16.24, 
  35220.084, 2., 113.151, 4.78, 19.8, 27.8, "", 3.18, 83.51, 0.892}, 
 {"ITA", "Europe", "Italy", "2021-03-12", 3.175807*^6, 26790., 21811.143, 
  101564., 380., 327.571, 52525.818, 443.089, 360.742, 1679.804, 6.285, 
  5.418, 1.12, 2914., 48.196, 26570., 439.451, "", "", "", "", 369636., 
  4.3976394*^7, 727.341, 6.114, 322844., 5.34, 0.068, 14.8, 
  "tests performed", 6.574209*^6, 4.622416*^6, 1.951797*^6, 208958., 184414., 
  10.87, 7.65, 3.23, 3050., 84.26, 6.0461828*^7, 205.859, 47.9, 23.021, 
  16.24, 35220.084, 2., 113.151, 4.78, 19.8, 27.8, "", 3.18, 83.51, 0.892}, 
 {"ITA", "Europe", "Italy", "2021-03-13", 3.201838*^6, 26031., 22153.714, 
  101881., 317., 329., 52956.355, 430.536, 366.408, 1685.047, 5.243, 5.441, 
  1.11, 2982., 49.32, 27135., 448.796, "", "", "", "", 372944., 4.4349338*^7, 
  733.51, 6.168, 325404., 5.382, 0.068, 14.7, "tests performed", 6.750309*^6, 
  4.750281*^6, 2.000032*^6, 176100., 184248., 11.16, 7.86, 3.31, 3047., 
  84.26, 6.0461828*^7, 205.859, 47.9, 23.021, 16.24, 35220.084, 2., 113.151, 
  4.78, 19.8, 27.8, "", 3.18, 83.51, 0.892}, {"ITA", "Europe", "Italy", 
  "2021-03-14", 3.223142*^6, 21304., 22236.571, 102145., 264., 337.143, 
  53308.709, 352.355, 367.779, 1689.413, 4.366, 5.576, 1.09, 3082., 50.974, 
  27600., 456.486, "", "", 12616.175, 208.663, 273966., 4.4623304*^7, 
  738.041, 4.531, 325780., 5.388, 0.068, 14.7, "tests performed", 
  6.855796*^6, 4.822622*^6, 2.033178*^6, 105487., 184697., 11.34, 7.98, 3.36, 
  3055., 84.26, 6.0461828*^7, 205.859, 47.9, 23.021, 16.24, 35220.084, 2., 
  113.151, 4.78, 19.8, 27.8, "", 3.18, 83.51, 0.892}, 
 {"ITA", "Europe", "Italy", "2021-03-15", 3.238394*^6, 15252., 22432.286, 
  102499., 354., 342.286, 53560.967, 252.258, 371.016, 1695.268, 5.855, 
  5.661, 1.07, 3157., 52.215, 28495., 471.289, "", "", "", "", 179015., 
  4.4802319*^7, 741.002, 2.961, 324970., 5.375, 0.069, 14.5, 
  "tests performed", 7.027021*^6, 4.923788*^6, 2.103237*^6, 171225., 183641., 
  11.62, 8.14, 3.48, 3037., 84.26, 6.0461828*^7, 205.859, 47.9, 23.021, 
  16.24, 35220.084, 2., 113.151, 4.78, 19.8, 27.8, "", 3.18, 83.51, 0.892}, 
 {"ITA", "Europe", "Italy", "2021-03-16", 3.25877*^6, 20376., 22525.286, 
  103001., 502., 360.286, 53897.973, 337.006, 372.554, 1703.571, 8.303, 
  5.959, 1.06, 3256., 53.852, 29354., 485.496, "", "", "", "", 369375., 
  4.5171694*^7, 747.111, 6.109, 328313., 5.43, 0.069, 14.6, 
  "tests performed", 7.167251*^6, 4.991619*^6, 2.175636*^6, 140230., 176271., 
  11.85, 8.26, 3.6, 2915., 84.26, 6.0461828*^7, 205.859, 47.9, 23.021, 16.24, 
  35220.084, 2., 113.151, 4.78, 19.8, 27.8, "", 3.18, 83.51, 0.892}, 
 {"ITA", "Europe", "Italy", "2021-03-17", 3.28181*^6, 23040., 22634.571, 
  103432., 431., 374.429, 54279.04, 381.067, 374.361, 1710.699, 7.128, 6.193, 
  1.05, 3317., 54.861, 29834., 493.435, "", "", "", "", 369084., 
  4.5540778*^7, 753.215, 6.104, 329462., 5.449, 0.069, 14.6, 
  "tests performed", 7.332742*^6, 5.076405*^6, 2.256341*^6, 165491., 169604., 
  12.13, 8.4, 3.73, 2805., 84.26, 6.0461828*^7, 205.859, 47.9, 23.021, 16.24, 
  35220.084, 2., 113.151, 4.78, 19.8, 27.8, "", 3.18, 83.51, 0.892}, 
 {"ITA", "Europe", "Italy", "2021-03-18", 3.306711*^6, 24901., 22527.714, 
  103855., 423., 381.571, 54690.887, 411.847, 372.594, 1717.695, 6.996, 
  6.311, 1.04, 3333., 55.126, 30027., 496.627, "", "", "", "", 353737., 
  4.5894515*^7, 759.066, 5.851, 326822., 5.405, 0.069, 14.5, 
  "tests performed", 7.496035*^6, 5.160518*^6, 2.335521*^6, 163293., 161541., 
  12.4, 8.54, 3.86, 2672., 84.26, 6.0461828*^7, 205.859, 47.9, 23.021, 16.24, 
  35220.084, 2., 113.151, 4.78, 19.8, 27.8, "", 3.18, 83.51, 0.892}, 
 {"ITA", "Europe", "Italy", "2021-03-19", 3.332418*^6, 25707., 22373., 
  104241., 386., 382.429, 55116.064, 425.177, 370.035, 1724.08, 6.384, 6.325, 
  1.03, 3364., 55.638, 30222., 499.853, "", "", "", "", 364822., 
  4.6259337*^7, 765.1, 6.034, 326135., 5.394, 0.069, 14.6, "tests performed", 
  7.671431*^6, 5.25752*^6, 2.413915*^6, 175396., 156746., 12.69, 8.7, 3.99, 
  2592., 84.26, 6.0461828*^7, 205.859, 47.9, 23.021, 16.24, 35220.084, 2., 
  113.151, 4.78, 19.8, 27.8, "", 3.18, 83.51, 0.892}, 
 {"ITA", "Europe", "Italy", "2021-03-20", 3.356331*^6, 23913., 22070.429, 
  104642., 401., 394.429, 55511.57, 395.506, 365.031, 1730.712, 6.632, 6.524, 
  1.03, 3387., 56.019, 30448., 503.59, "", "", "", "", 354480., 4.6613817*^7, 
  770.963, 5.863, 323497., 5.35, 0.068, 14.7, "tests performed", 7.845755*^6, 
  5.369857*^6, 2.475902*^6, 174324., 156492., 12.98, 8.88, 4.09, 2588., 
  84.26, 6.0461828*^7, 205.859, 47.9, 23.021, 16.24, 35220.084, 2., 113.151, 
  4.78, 19.8, 27.8, "", 3.18, 83.51, 0.892}, {"ITA", "Europe", "Italy", 
  "2021-03-21", 3.376376*^6, 20045., 21890.571, 104942., 300., 399.571, 
  55843.102, 331.531, 362.056, 1735.674, 4.962, 6.609, 1.04, 3448., 57.028, 
  30932., 511.596, "", "", 13161.575, 217.684, 277086., 4.6890903*^7, 
  775.546, 4.583, 323943., 5.358, 0.068, 14.8, "tests performed", 
  7.975355*^6, 5.45428*^6, 2.521079*^6, 129600., 159937., 13.19, 9.02, 4.17, 
  2645., 84.26, 6.0461828*^7, 205.859, 47.9, 23.021, 16.24, 35220.084, 2., 
  113.151, 4.78, 19.8, 27.8, "", 3.18, 83.51, 0.892}, 
 {"ITA", "Europe", "Italy", "2021-03-22", 3.400877*^6, 24501., 23211.857, 
  105328., 386., 404.143, 56248.332, 405.231, 383.909, 1742.058, 6.384, 
  6.684, 1.06, 3510., 58.053, 31559., 521.966, "", "", "", "", 169196., 
  4.7060099*^7, 778.344, 2.798, 322540., 5.335, 0.072, 13.9, 
  "tests performed", 8.167703*^6, 5.580843*^6, 2.586864*^6, 192348., 162955., 
  13.51, 9.23, 4.28, 2695., 84.26, 6.0461828*^7, 205.859, 47.9, 23.021, 
  16.24, 35220.084, 2., 113.151, 4.78, 19.8, 27.8, "", 3.18, 83.51, 0.892}, 
 {"ITA", "Europe", "Italy", "2021-03-23", 3.419616*^6, 18739., 22978., 
  105879., 551., 411.143, 56558.264, 309.931, 380.041, 1751.171, 9.113, 6.8, 
  1.02, 3546., 58.649, 31974., 528.83, "", "", "", "", 335189., 4.7395288*^7, 
  783.888, 5.544, 317656., 5.254, 0.072, 13.8, "tests performed", 8.38971*^6, 
  5.731643*^6, 2.658071*^6, 222007., 174637., 13.88, 9.48, 4.4, 2888., 84.26, 
  6.0461828*^7, 205.859, 47.9, 23.021, 16.24, 35220.084, 2., 113.151, 4.78, 
  19.8, 27.8, "", 3.18, 83.51, 0.892}, {"ITA", "Europe", "Italy", 
  "2021-03-24", 3.440862*^6, 21246., 22721.714, 106339., 460., 415.286, 
  56909.659, 351.395, 375.803, 1758.779, 7.608, 6.869, 0.98, 3588., 59.343, 
  32026., 529.69, "", "", "", "", 363767., 4.7759055*^7, 789.904, 6.016, 
  316897., 5.241, 0.072, 13.9, "tests performed", 8.64235*^6, 5.898823*^6, 
  2.743531*^6, 252640., 187087., 14.29, 9.76, 4.54, 3094., 84.26, 
  6.0461828*^7, 205.859, 47.9, 23.021, 16.24, 35220.084, 2., 113.151, 4.78, 
  19.8, 27.8, "", 3.18, 83.51, 0.892}, {"ITA", "Europe", "Italy", 
  "2021-03-25", 3.464543*^6, 23681., 22547.429, 106799., 460., 420.571, 
  57301.327, 391.669, 372.92, 1766.387, 7.608, 6.956, 0.96, 3620., 59.872, 
  32044., 529.987, "", "", "", "", 349472., 4.8108527*^7, 795.684, 5.78, 
  316287., 5.231, 0.071, 14., "tests performed", 8.907757*^6, 6.080564*^6, 
  2.827197*^6, 265407., 201675., 14.73, 10.06, 4.68, 3336., 84.26, 
  6.0461828*^7, 205.859, 47.9, 23.021, 16.24, 35220.084, 2., 113.151, 4.78, 
  19.8, 27.8, "", 3.18, 83.51, 0.892}, {"ITA", "Europe", "Italy", 
  "2021-03-26", 3.488619*^6, 24076., 22314.429, 107256., 457., 430.714, 
  57699.529, 398.202, 369.066, 1773.946, 7.558, 7.124, 0.95, 3628., 60.005, 
  32100., 530.913, "", "", "", "", 354982., 4.8463509*^7, 801.555, 5.871, 
  314882., 5.208, 0.071, 14.1, "tests performed", 9.17426*^6, 6.269085*^6, 
  2.905179*^6, 266503., 214690., 15.17, 10.37, 4.8, 3551., 84.26, 
  6.0461828*^7, 205.859, 47.9, 23.021, 16.24, 35220.084, 2., 113.151, 4.78, 
  19.8, 27.8, "", 3.18, 83.51, 0.892}, {"ITA", "Europe", "Italy", 
  "2021-03-27", 3.512453*^6, 23834., 22303.143, 107636., 380., 427.714, 
  58093.728, 394.199, 368.88, 1780.231, 6.285, 7.074, 0.95, 3635., 60.121, 
  32256., 533.494, "", "", "", "", 357076., 4.8820585*^7, 807.461, 5.906, 
  315253., 5.214, 0.071, 14.1, "tests performed", 9.413722*^6, 6.441633*^6, 
  2.972093*^6, 239462., 223995., 15.57, 10.65, 4.92, 3705., 84.26, 
  6.0461828*^7, 205.859, 47.9, 23.021, 16.24, 35220.084, 2., 113.151, 4.78, 
  19.8, 27.8, "", 3.18, 83.51, 0.892}, {"ITA", "Europe", "Italy", 
  "2021-03-28", 3.532057*^6, 19604., 22240.143, 107933., 297., 427.286, 
  58417.966, 324.238, 367.838, 1785.143, 4.912, 7.067, 0.94, 3679., 60.848, 
  32380., 535.545, "", "", 12450.933, 205.93, 272703., 4.9093288*^7, 811.972, 
  4.51, 314626., 5.204, 0.071, 14.1, "tests performed", 9.576384*^6, 
  6.563683*^6, 3.012705*^6, 162662., 228718., 15.84, 10.86, 4.98, 3783., 
  84.26, 6.0461828*^7, 205.859, 47.9, 23.021, 16.24, 35220.084, 2., 113.151, 
  4.78, 19.8, 27.8, "", 3.18, 83.51, 0.892}, {"ITA", "Europe", "Italy", 
  "2021-03-29", 3.544957*^6, 12900., 20582.857, 108350., 417., 431.714, 
  58631.324, 213.358, 340.427, 1792.04, 6.897, 7.14, 0.93, 3721., 61.543, 
  32884., 543.88, "", "", "", "", 156697., 4.9249985*^7, 814.563, 2.592, 
  312841., 5.174, 0.066, 15.2, "tests performed", 9.815697*^6, 6.736967*^6, 
  3.078734*^6, 239313., 235428., 16.23, 11.14, 5.09, 3894., 84.26, 
  6.0461828*^7, 205.859, 47.9, 23.021, 16.24, 35220.084, 2., 113.151, 4.78, 
  19.8, 27.8, "", 3.18, 83.51, 0.892}, {"ITA", "Europe", "Italy", 
  "2021-03-30", 3.561012*^6, 16055., 20199.429, 108879., 529., 428.571, 
  58896.863, 265.539, 334.086, 1800.789, 8.749, 7.088, 0.94, 3716., 61.46, 
  32947., 544.922, "", "", "", "", 301447., 4.9551432*^7, 819.549, 4.986, 
  308021., 5.094, 0.066, 15.2, "tests performed", 1.0080831*^7, 6.926718*^6, 
  3.154117*^6, 265134., 241589., 16.67, 11.46, 5.22, 3996., 84.26, 
  6.0461828*^7, 205.859, 47.9, 23.021, 16.24, 35220.084, 2., 113.151, 4.78, 
  19.8, 27.8, "", 3.18, 83.51, 0.892}, {"ITA", "Europe", "Italy", 
  "2021-03-31", 3.584899*^6, 23887., 20576.714, 109346., 467., 429.571, 
  59291.939, 395.076, 340.326, 1808.513, 7.724, 7.105, 0.94, 3710., 61.361, 
  32890., 543.98, "", "", "", "", 351065., 4.9902497*^7, 825.355, 5.806, 
  306206., 5.064, 0.067, 14.9, "tests performed", 1.0382667*^7, 7.138163*^6, 
  3.244522*^6, 301836., 248617., 17.17, 11.81, 5.37, 4112., 84.26, 
  6.0461828*^7, 205.859, 47.9, 23.021, 16.24, 35220.084, 2., 113.151, 4.78, 
  19.8, 27.8, "", 3.18, 83.51, 0.892}, {"ITA", "Europe", "Italy", 
  "2021-04-01", 3.607083*^6, 22184., 20362.857, 109847., 501., 435.429, 
  59658.848, 366.909, 336.789, 1816.799, 8.286, 7.202, 0.92, 3681., 60.881, 
  32630., 539.679, "", "", "", "", 356245., 5.0258742*^7, 831.247, 5.892, 
  307174., 5.08, 0.066, 15.1, "tests performed", 1.0667059*^7, 7.332825*^6, 
  3.334252*^6, 284392., 251329., 17.64, 12.13, 5.51, 4157., 84.26, 
  6.0461828*^7, 205.859, 47.9, 23.021, 16.24, 35220.084, 2., 113.151, 4.78, 
  19.8, 27.8, "", 3.18, 83.51, 0.892}, {"ITA", "Europe", "Italy", 
  "2021-04-02", 3.629*^6, 21917., 20054.429, 110328., 481., 438.857, 
  60021.341, 362.493, 331.687, 1824.755, 7.955, 7.258, 0.9, 3704., 61.262, 
  32408., 536.008, "", "", "", "", 331154., 5.0589896*^7, 836.725, 5.477, 
  303770., 5.024, 0.066, 15.1, "tests performed", 1.0947201*^7, 7.534332*^6, 
  3.412887*^6, 280142., 253277., 18.11, 12.46, 5.64, 4189., 84.26, 
  6.0461828*^7, 205.859, 47.9, 23.021, 16.24, 35220.084, 2., 113.151, 4.78, 
  19.8, 27.8, "", 3.18, 83.51, 0.892}, {"ITA", "Europe", "Italy", 
  "2021-04-03", 3.650247*^6, 21247., 19684.857, 110704., 376., 438.286, 
  60372.753, 351.412, 325.575, 1830.973, 6.219, 7.249, 0.88, 3714., 61.427, 
  32203., 532.617, "", "", "", "", 359214., 5.094911*^7, 842.666, 5.941, 
  304075., 5.029, 0.065, 15.4, "tests performed", 1.1176408*^7, 7.703341*^6, 
  3.473086*^6, 229207., 251812., 18.49, 12.74, 5.74, 4165., 87.96, 
  6.0461828*^7, 205.859, 47.9, 23.021, 16.24, 35220.084, 2., 113.151, 4.78, 
  19.8, 27.8, "", 3.18, 83.51, 0.892}, {"ITA", "Europe", "Italy", 
  "2021-04-04", 3.668264*^6, 18017., 19458.143, 111030., 326., 442.429, 
  60670.743, 297.99, 321.825, 1836.365, 5.392, 7.317, 0.86, 3703., 61.245, 
  32135., 531.492, "", "", 11833.557, 195.719, 250933., 5.1200043*^7, 
  846.816, 4.15, 300965., 4.978, 0.065, 15.5, "tests performed", 
  1.1272502*^7, 7.779034*^6, 3.493487*^6, 96094., 242303., 18.64, 12.87, 
  5.78, 4008., 87.96, 6.0461828*^7, 205.859, 47.9, 23.021, 16.24, 35220.084, 
  2., 113.151, 4.78, 19.8, 27.8, "", 3.18, 83.51, 0.892}, 
 {"ITA", "Europe", "Italy", "2021-04-05", 3.678944*^6, 10680., 19141., 
  111326., 296., 425.143, 60847.383, 176.64, 316.58, 1841.261, 4.896, 7.032, 
  0.82, 3737., 61.808, 32522., 537.893, "", "", "", "", 102795., 
  5.1302838*^7, 848.516, 1.7, 293265., 4.85, 0.065, 15.3, "tests performed", 
  1.1442948*^7, 7.911725*^6, 3.531242*^6, 170446., 232464., 18.93, 13.09, 
  5.84, 3845., 87.96, 6.0461828*^7, 205.859, 47.9, 23.021, 16.24, 35220.084, 
  2., 113.151, 4.78, 19.8, 27.8, "", 3.18, 83.51, 0.892}, 
 {"ITA", "Europe", "Italy", "2021-04-06", 3.686707*^6, 7763., 17956.429, 
  111747., 421., 409.714, 60975.778, 128.395, 296.988, 1848.224, 6.963, 
  6.776, 0.79, 3743., 61.907, 33080., 547.122, "", "", "", "", 112962., 
  5.14158*^7, 850.384, 1.868, 266338., 4.405, 0.067, 14.8, "tests performed", 
  1.1725856*^7, 8.11916*^6, 3.60672*^6, 282908., 235004., 19.39, 13.43, 5.97, 
  3887., 80.56, 6.0461828*^7, 205.859, 47.9, 23.021, 16.24, 35220.084, 2., 
  113.151, 4.78, 19.8, 27.8, "", 3.18, 83.51, 0.892}, 
 {"ITA", "Europe", "Italy", "2021-04-07", 3.700393*^6, 13686., 16499.143, 
  112374., 627., 432.571, 61202.136, 226.358, 272.885, 1858.594, 10.37, 
  7.154, 0.8, 3683., 60.914, 32999., 545.782, "", "", "", "", 339939., 
  5.1755739*^7, 856.007, 5.622, 264749., 4.379, 0.062, 16., 
  "tests performed", 1.2047893*^7, 8.354845*^6, 3.693072*^6, 322037., 
  237889., 19.93, 13.82, 6.11, 3935., 80.56, 6.0461828*^7, 205.859, 47.9, 
  23.021, 16.24, 35220.084, 2., 113.151, 4.78, 19.8, 27.8, "", 3.18, 83.51, 
  0.892}, {"ITA", "Europe", "Italy", "2021-04-08", 3.717602*^6, 17209., 
  15788.429, 112861., 487., 430.571, 61486.762, 284.626, 261.131, 1866.649, 
  8.055, 7.121, 0.84, 3663., 60.584, 32514., 537.761, "", "", "", "", 
  362162., 5.2117901*^7, 861.997, 5.99, 265594., 4.393, 0.059, 16.8, 
  "tests performed", 1.2381064*^7, 8.600305*^6, 3.780783*^6, 333171., 
  244858., 20.48, 14.22, 6.25, 4050., 80.56, 6.0461828*^7, 205.859, 47.9, 
  23.021, 16.24, 35220.084, 2., 113.151, 4.78, 19.8, 27.8, "", 3.18, 83.51, 
  0.892}, {"ITA", "Europe", "Italy", "2021-04-09", 3.736526*^6, 18924., 
  15360.857, 113579., 718., 464.429, 61799.752, 312.991, 254.059, 1878.524, 
  11.875, 7.681, 0.87, 3603., 59.591, 31749., 525.108, "", "", "", "", 
  349003., 5.2466904*^7, 867.769, 5.772, 268144., 4.435, 0.057, 17.5, 
  "tests performed", 1.2714806*^7, 8.852556*^6, 3.862274*^6, 333742., 
  252515., 21.03, 14.64, 6.39, 4176., 80.56, 6.0461828*^7, 205.859, 47.9, 
  23.021, 16.24, 35220.084, 2., 113.151, 4.78, 19.8, 27.8, "", 3.18, 83.51, 
  0.892}, {"ITA", "Europe", "Italy", "2021-04-10", 3.754077*^6, 17551., 
  14832.857, 113923., 344., 459.857, 62090.035, 290.282, 245.326, 1884.214, 
  5.69, 7.606, 0.89, 3588., 59.343, 31242., 516.723, "", "", "", "", 334862., 
  5.2801766*^7, 873.307, 5.538, 264665., 4.377, 0.056, 17.8, 
  "tests performed", 1.3035099*^7, 9.104605*^6, 3.930518*^6, 320293., 
  265527., 21.56, 15.06, 6.5, 4392., 80.56, 6.0461828*^7, 205.859, 47.9, 
  23.021, 16.24, 35220.084, 2., 113.151, 4.78, 19.8, 27.8, "", 3.18, 83.51, 
  0.892}, {"ITA", "Europe", "Italy", "2021-04-11", 3.769814*^6, 15737., 
  14507.143, 114254., 331., 460.571, 62350.315, 260.28, 239.939, 1889.688, 
  5.475, 7.618, 0.91, 3585., 59.294, 30836., 510.008, "", "", 9534.361, 
  157.692, 253100., 5.3054866*^7, 877.494, 4.186, 264975., 4.383, 0.055, 
  18.3, "tests performed", 1.3236813*^7, 9.265233*^6, 3.971604*^6, 201714., 
  280616., 21.89, 15.32, 6.57, 4641., 80.56, 6.0461828*^7, 205.859, 47.9, 
  23.021, 16.24, 35220.084, 2., 113.151, 4.78, 19.8, 27.8, "", 3.18, 83.51, 
  0.892}, {"ITA", "Europe", "Italy", "2021-04-12", 3.779594*^6, 9780., 
  14378.571, 114612., 358., 469.429, 62512.07, 161.755, 237.812, 1895.609, 
  5.921, 7.764, 0.91, 3593., 59.426, 30922., 511.43, "", "", "", "", 190635., 
  5.3245501*^7, 880.647, 3.153, 277523., 4.59, 0.052, 19.3, 
  "tests performed", 1.3503361*^7, 9.46975*^6, 4.033635*^6, 266548., 294345., 
  22.33, 15.66, 6.67, 4868., 80.56, 6.0461828*^7, 205.859, 47.9, 23.021, 
  16.24, 35220.084, 2., 113.151, 4.78, 19.8, 27.8, "", 3.18, 83.51, 0.892}, 
 {"ITA", "Europe", "Italy", "2021-04-13", 3.793033*^6, 13439., 15189.429, 
  115088., 476., 477.286, 62734.342, 222.272, 251.223, 1903.482, 7.873, 
  7.894, 0.92, 3526., 58.318, 30478., 504.087, "", "", "", "", 304990., 
  5.3550491*^7, 885.691, 5.044, 304956., 5.044, 0.05, 20.1, 
  "tests performed", 1.3791088*^7, 9.690396*^6, 4.100716*^6, 287727., 
  295033., 22.81, 16.03, 6.78, 4880., 80.56, 6.0461828*^7, 205.859, 47.9, 
  23.021, 16.24, 35220.084, 2., 113.151, 4.78, 19.8, 27.8, "", 3.18, 83.51, 
  0.892}, {"ITA", "Europe", "Italy", "2021-04-14", 3.809193*^6, 16160., 
  15542.857, 115557., 469., 454.714, 63001.618, 267.276, 257.069, 1911.239, 
  7.757, 7.521, 0.91, 3490., 57.722, 29859., 493.849, "", "", "", "", 
  334766., 5.3885257*^7, 891.228, 5.537, 304217., 5.032, 0.051, 19.6, 
  "tests performed", 1.4111073*^7, 9.930858*^6, 4.18024*^6, 319985., 294740., 
  23.34, 16.43, 6.91, 4875., 80.56, 6.0461828*^7, 205.859, 47.9, 23.021, 
  16.24, 35220.084, 2., 113.151, 4.78, 19.8, 27.8, "", 3.18, 83.51, 0.892}, 
 {"ITA", "Europe", "Italy", "2021-04-15", 3.826156*^6, 16963., 15507.714, 
  115937., 380., 439.429, 63282.175, 280.557, 256.488, 1917.524, 6.285, 
  7.268, 0.9, 3417., 56.515, 29004., 479.708, "", "", "", "", 319633., 
  5.420489*^7, 896.514, 5.287, 298141., 4.931, 0.052, 19.2, 
  "tests performed", 1.446188*^7, 1.0183463*^7, 4.278442*^6, 350807., 
  297259., 23.92, 16.84, 7.08, 4916., 80.56, 6.0461828*^7, 205.859, 47.9, 
  23.021, 16.24, 35220.084, 2., 113.151, 4.78, 19.8, 27.8, "", 3.18, 83.51, 
  0.892}, {"ITA", "Europe", "Italy", "2021-04-16", 3.842079*^6, 15923., 
  15079., 116366., 429., 398.143, 63545.532, 263.356, 249.397, 1924.619, 
  7.095, 6.585, 0.89, 3366., 55.671, 28109., 464.905, "", "", "", "", 
  327704., 5.4532594*^7, 901.934, 5.42, 295099., 4.881, 0.051, 19.6, 
  "tests performed", 1.4841205*^7, 1.0463654*^7, 4.377576*^6, 379325., 
  303771., 24.55, 17.31, 7.24, 5024., 80.56, 6.0461828*^7, 205.859, 47.9, 
  23.021, 16.24, 35220.084, 2., 113.151, 4.78, 19.8, 27.8, "", 3.18, 83.51, 
  0.892}, {"ITA", "Europe", "Italy", "2021-04-17", 3.857443*^6, 15364., 
  14766.571, 116676., 310., 393.286, 63799.642, 254.111, 244.23, 1929.746, 
  5.127, 6.505, 0.89, 3340., 55.241, 27440., 453.84, "", "", "", "", 331734., 
  5.4864328*^7, 907.421, 5.487, 294652., 4.873, 0.05, 20., "tests performed", 
  1.5200852*^7, 1.0739342*^7, 4.461535*^6, 359647., 309393., 25.14, 17.76, 
  7.38, 5117., 80.56, 6.0461828*^7, 205.859, 47.9, 23.021, 16.24, 35220.084, 
  2., 113.151, 4.78, 19.8, 27.8, "", 3.18, 83.51, 0.892}, 
 {"ITA", "Europe", "Italy", "2021-04-18", 3.870131*^6, 12688., 14331., 
  116927., 251., 381.857, 64009.494, 209.851, 237.026, 1933.898, 4.151, 
  6.316, 0.89, 3311., 54.762, 26959., 445.885, "", "", 7790.703, 128.853, 
  230116., 5.5094444*^7, 911.227, 3.806, 291368., 4.819, 0.049, 20.3, 
  "tests performed", 1.5442831*^7, 1.0927109*^7, 4.515747*^6, 241979., 
  315145., 25.54, 18.07, 7.47, 5212., 80.56, 6.0461828*^7, 205.859, 47.9, 
  23.021, 16.24, 35220.084, 2., 113.151, 4.78, 19.8, 27.8, "", 3.18, 83.51, 
  0.892}, {"ITA", "Europe", "Italy", "2021-04-19", 3.878994*^6, 8863., 
  14200., 117243., 316., 375.857, 64156.082, 146.588, 234.859, 1939.124, 
  5.226, 6.216, 0.9, 3244., 53.654, 26986., 446.331, "", "", "", "", 146728., 
  5.5241172*^7, 913.654, 2.427, 285096., 4.715, 0.05, 20.1, 
  "tests performed", 1.5753387*^7, 1.1150059*^7, 4.603353*^6, 310556., 
  321432., 26.06, 18.44, 7.61, 5316., 80.56, 6.0461828*^7, 205.859, 47.9, 
  23.021, 16.24, 35220.084, 2., 113.151, 4.78, 19.8, 27.8, "", 3.18, 83.51, 
  0.892}, {"ITA", "Europe", "Italy", "2021-04-20", 3.891063*^6, 12069., 
  14004.286, 117633., 390., 363.571, 64355.696, 199.614, 231.622, 1945.575, 
  6.45, 6.013, 0.91, 3151., 52.116, 26406., 436.738, "", "", "", "", 294045., 
  5.5535217*^7, 918.517, 4.863, 283532., 4.689, 0.049, 20.2, 
  "tests performed", 1.6086644*^7, 1.1386208*^7, 4.700461*^6, 333257., 
  327937., 26.61, 18.83, 7.77, 5424., 80.56, 6.0461828*^7, 205.859, 47.9, 
  23.021, 16.24, 35220.084, 2., 113.151, 4.78, 19.8, 27.8, "", 3.18, 83.51, 
  0.892}, {"ITA", "Europe", "Italy", "2021-04-21", 3.904899*^6, 13836., 
  13672.286, 117997., 364., 348.571, 64584.534, 228.839, 226.131, 1951.595, 
  6.02, 5.765, 0.91, 3076., 50.875, 25860., 427.708, "", "", "", "", 350034., 
  5.5885251*^7, 924.306, 5.789, 285713., 4.726, 0.048, 20.9, 
  "tests performed", 1.6459489*^7, 1.1640441*^7, 4.819073*^6, 372845., 
  335488., 27.22, 19.25, 7.97, 5549., 80.56, 6.0461828*^7, 205.859, 47.9, 
  23.021, 16.24, 35220.084, 2., 113.151, 4.78, 19.8, 27.8, "", 3.18, 83.51, 
  0.892}, {"ITA", "Europe", "Italy", "2021-04-22", 3.920945*^6, 16046., 
  13541.286, 118357., 360., 345.714, 64849.925, 265.391, 223.964, 1957.549, 
  5.954, 5.718, 0.91, 3021., 49.965, 25115., 415.386, "", "", "", "", 
  364804., 5.6250055*^7, 930.34, 6.034, 292166., 4.832, 0.046, 21.6, 
  "tests performed", 1.6857742*^7, 1.1903803*^7, 4.954253*^6, 398253., 
  342266., 27.88, 19.69, 8.19, 5661., 80.56, 6.0461828*^7, 205.859, 47.9, 
  23.021, 16.24, 35220.084, 2., 113.151, 4.78, 19.8, 27.8, "", 3.18, 83.51, 
  0.892}, {"ITA", "Europe", "Italy", "2021-04-23", 3.935703*^6, 14758., 
  13374.857, 118699., 342., 333.286, 65094.013, 244.088, 221.212, 1963.206, 
  5.656, 5.512, 0.91, 2979., 49.271, 24419., 403.875, "", "", "", "", 
  315700., 5.6565755*^7, 935.561, 5.221, 290452., 4.804, 0.046, 21.7, 
  "tests performed", 1.726179*^7, 1.2178375*^7, 5.08427*^6, 404048., 345798., 
  28.55, 20.14, 8.41, 5719., 80.56, 6.0461828*^7, 205.859, 47.9, 23.021, 
  16.24, 35220.084, 2., 113.151, 4.78, 19.8, 27.8, "", 3.18, 83.51, 0.892}, 
 {"ITA", "Europe", "Italy", "2021-04-24", 3.949517*^6, 13814., 13153.429, 
  119021., 322., 335., 65322.487, 228.475, 217.549, 1968.531, 5.326, 5.541, 
  0.91, 2894., 47.865, 23865., 394.712, "", "", "", "", 320780., 
  5.6886535*^7, 940.867, 5.305, 288887., 4.778, 0.046, 22., 
  "tests performed", 1.7647931*^7, 1.2450542*^7, 5.201275*^6, 386141., 
  349583., 29.19, 20.59, 8.6, 5782., 80.56, 6.0461828*^7, 205.859, 47.9, 
  23.021, 16.24, 35220.084, 2., 113.151, 4.78, 19.8, 27.8, "", 3.18, 83.51, 
  0.892}, {"ITA", "Europe", "Italy", "2021-04-25", 3.962674*^6, 13157., 
  13220.429, 119238., 217., 330.143, 65540.096, 217.608, 218.657, 1972.12, 
  3.589, 5.46, 0.92, 2862., 47.336, 23524., 389.072, "", "", 6979.7, 115.44, 
  239482., 5.7126017*^7, 944.828, 3.961, 290225., 4.8, 0.046, 22., 
  "tests performed", 1.7915503*^7, 1.2671149*^7, 5.256985*^6, 267572., 
  353239., 29.63, 20.96, 8.69, 5842., 80.56, 6.0461828*^7, 205.859, 47.9, 
  23.021, 16.24, 35220.084, 2., 113.151, 4.78, 19.8, 27.8, "", 3.18, 83.51, 
  0.892}, {"ITA", "Europe", "Italy", "2021-04-26", 3.971114*^6, 8440., 
  13160., 119539., 301., 328., 65679.688, 139.592, 217.658, 1977.099, 4.978, 
  5.425, 0.91, 2849., 47.121, 23484., 388.41, "", "", "", "", 145819., 
  5.7271836*^7, 947.24, 2.412, 290095., 4.798, 0.045, 22., "tests performed", 
  1.8259497*^7, 1.2933517*^7, 5.347937*^6, 343994., 358016., 30.2, 21.39, 
  8.85, 5921., 77.78, 6.0461828*^7, 205.859, 47.9, 23.021, 16.24, 35220.084, 
  2., 113.151, 4.78, 19.8, 27.8, "", 3.18, 83.51, 0.892}, 
 {"ITA", "Europe", "Italy", "2021-04-27", 3.981512*^6, 10398., 12921.286, 
  119912., 373., 325.571, 65851.664, 171.976, 213.71, 1983.268, 6.169, 5.385, 
  0.91, 2748., 45.45, 23060., 381.398, "", "", "", "", 302734., 5.757457*^7, 
  952.247, 5.007, 291336., 4.819, 0.044, 22.5, "tests performed", 
  1.8632259*^7, 1.3195648*^7, 5.468376*^6, 372762., 363659., 30.82, 21.82, 
  9.04, 6015., 77.78, 6.0461828*^7, 205.859, 47.9, 23.021, 16.24, 35220.084, 
  2., 113.151, 4.78, 19.8, 27.8, "", 3.18, 83.51, 0.892}, 
 {"ITA", "Europe", "Italy", "2021-04-28", 3.994894*^6, 13382., 12856.429, 
  120256., 344., 322.714, 66072.994, 221.33, 212.637, 1988.957, 5.69, 5.337, 
  0.91, 2711., 44.838, 22571., 373.31, "", "", "", "", 336336., 5.7910906*^7, 
  957.809, 5.563, 289379., 4.786, 0.044, 22.5, "tests performed", 
  1.9040597*^7, 1.3465342*^7, 5.615942*^6, 408338., 368730., 31.49, 22.27, 
  9.29, 6099., 77.78, 6.0461828*^7, 205.859, 47.9, 23.021, 16.24, 35220.084, 
  2., 113.151, 4.78, 19.8, 27.8, "", 3.18, 83.51, 0.892}, 
 {"ITA", "Europe", "Italy", "2021-04-29", 4.009208*^6, 14314., 12609., 
  120544., 288., 312.429, 66309.738, 236.744, 208.545, 1993.721, 4.763, 
  5.167, 0.9, 2640., 43.664, 21991., 363.717, "", "", "", "", 330075., 
  5.8240981*^7, 963.269, 5.459, 284418., 4.704, 0.044, 22.6, 
  "tests performed", 1.9568563*^7, 1.3820194*^7, 5.799152*^6, 527966., 
  387260., 32.37, 22.86, 9.59, 6405., 77.78, 6.0461828*^7, 205.859, 47.9, 
  23.021, 16.24, 35220.084, 2., 113.151, 4.78, 19.8, 27.8, "", 3.18, 83.51, 
  0.892}, {"ITA", "Europe", "Italy", "2021-04-30", 4.022653*^6, 13445., 
  12421.429, 120807., 263., 301.143, 66532.11, 222.372, 205.442, 1998.071, 
  4.35, 4.981, 0.88, 2583., 42.721, 21523., 355.977, "", "", "", "", 338771., 
  5.8579752*^7, 968.872, 5.603, 287714., 4.759, 0.043, 23.2, 
  "tests performed", 2.009501*^7, 1.4158165*^7, 6.002077*^6, 526447., 
  404746., 33.24, 23.42, 9.93, 6694., 77.78, 6.0461828*^7, 205.859, 47.9, 
  23.021, 16.24, 35220.084, 2., 113.151, 4.78, 19.8, 27.8, "", 3.18, 83.51, 
  0.892}, {"ITA", "Europe", "Italy", "2021-05-01", 4.035617*^6, 12964., 
  12300., 121033., 226., 287.429, 66746.526, 214.416, 203.434, 2001.808, 
  3.738, 4.754, 0.86, 2522., 41.712, 20903., 345.722, "", "", "", "", 
  378202., 5.8957954*^7, 975.127, 6.255, 295917., 4.894, 0.042, 24.1, 
  "tests performed", 2.0527684*^7, 1.444208*^7, 6.168637*^6, 432674., 
  411393., 33.95, 23.89, 10.2, 6804., 77.78, 6.0461828*^7, 205.859, 47.9, 
  23.021, 16.24, 35220.084, 2., 113.151, 4.78, 19.8, 27.8, "", 3.18, 83.51, 
  0.892}, {"ITA", "Europe", "Italy", "2021-05-02", 4.044762*^6, 9145., 
  11726.857, 121177., 144., 277., 66897.779, 151.252, 193.955, 2004.19, 
  2.382, 4.581, 0.84, 2524., 41.745, 20869., 345.16, "", "", 5938.574, 98.22, 
  156872., 5.9114826*^7, 977.721, 2.595, 284116., 4.699, 0.041, 24.2, 
  "tests performed", 2.089725*^7, 1.4694451*^7, 6.297388*^6, 369566., 
  425964., 34.56, 24.3, 10.42, 7045., 77.78, 6.0461828*^7, 205.859, 47.9, 
  23.021, 16.24, 35220.084, 2., 113.151, 4.78, 19.8, 27.8, "", 3.18, 83.51, 
  0.892}, {"ITA", "Europe", "Italy", "2021-05-03", 4.050708*^6, 5946., 
  11370.571, 121433., 256., 270.571, 66996.122, 98.343, 188.062, 2008.424, 
  4.234, 4.475, 0.84, 2490., 41.183, 20885., 345.425, "", "", "", "", 
  121829., 5.9236655*^7, 979.736, 2.015, 280688., 4.642, 0.041, 24.7, 
  "tests performed", 2.1308962*^7, 1.4984918*^7, 6.430468*^6, 411712., 
  435638., 35.24, 24.78, 10.64, 7205., 77.78, 6.0461828*^7, 205.859, 47.9, 
  23.021, 16.24, 35220.084, 2., 113.151, 4.78, 19.8, 27.8, "", 3.18, 83.51, 
  0.892}, {"ITA", "Europe", "Italy", "2021-05-04", 4.059821*^6, 9113., 
  11187., 121738., 305., 260.857, 67146.845, 150.723, 185.026, 2013.469, 
  5.045, 4.314, 0.84, 2423., 40.075, 20599., 340.694, "", "", "", "", 
  315506., 5.9552161*^7, 984.955, 5.218, 282513., 4.673, 0.04, 25.3, 
  "tests performed", 2.1756415*^7, 1.5297634*^7, 6.577136*^6, 447453., 
  446308., 35.98, 25.3, 10.88, 7382., 77.78, 6.0461828*^7, 205.859, 47.9, 
  23.021, 16.24, 35220.084, 2., 113.151, 4.78, 19.8, 27.8, "", 3.18, 83.51, 
  0.892}, {"ITA", "Europe", "Italy", "2021-05-05", 4.0704*^6, 10579., 
  10786.571, 122005., 267., 249.857, 67321.815, 174.97, 178.403, 2017.885, 
  4.416, 4.132, 0.84, 2368., 39.165, 19888., 328.935, "", "", "", "", 
  327169., 5.987933*^7, 990.366, 5.411, 281203., 4.651, 0.038, 26.1, 
  "tests performed", 2.22382*^7, 1.5635105*^7, 6.735628*^6, 481785., 456800., 
  36.78, 25.86, 11.14, 7555., 77.78, 6.0461828*^7, 205.859, 47.9, 23.021, 
  16.24, 35220.084, 2., 113.151, 4.78, 19.8, 27.8, "", 3.18, 83.51, 0.892}, 
 {"ITA", "Europe", "Italy", "2021-05-06", 4.082198*^6, 11798., 10427.143, 
  122263., 258., 245.571, 67516.946, 195.131, 172.458, 2022.152, 4.267, 
  4.062, 0.84, 2308., 38.173, 19175., 317.142, "", "", "", "", 324640., 
  6.020397*^7, 995.735, 5.369, 280427., 4.638, 0.037, 26.9, 
  "tests performed", 2.2756888*^7, 1.5981878*^7, 6.920442*^6, 518688., 
  455475., 37.64, 26.43, 11.45, 7533., 77.78, 6.0461828*^7, 205.859, 47.9, 
  23.021, 16.24, 35220.084, 2., 113.151, 4.78, 19.8, 27.8, "", 3.18, 83.51, 
  0.892}, {"ITA", "Europe", "Italy", "2021-05-07", 4.092747*^6, 10549., 
  10013.429, 122470., 207., 237.571, 67691.42, 174.474, 165.616, 2025.576, 
  3.424, 3.929, 0.83, 2253., 37.263, 18584., 307.367, "", "", "", "", 
  328612., 6.0532582*^7, 1001.17, 5.435, 278976., 4.614, 0.036, 27.9, 
  "tests performed", 2.3298962*^7, 1.6336271*^7, 7.120596*^6, 542074., 
  457707., 38.53, 27.02, 11.78, 7570., 77.78, 6.0461828*^7, 205.859, 47.9, 
  23.021, 16.24, 35220.084, 2., 113.151, 4.78, 19.8, 27.8, "", 3.18, 83.51, 
  0.892}, {"ITA", "Europe", "Italy", "2021-05-08", 4.102921*^6, 10174., 
  9614.857, 122694., 224., 237.286, 67859.692, 168.271, 159.024, 2029.28, 
  3.705, 3.925, 0.82, 2211., 36.569, 18010., 297.874, "", "", "", "", 
  338436., 6.0871018*^7, 1006.768, 5.598, 273295., 4.52, 0.035, 28.4, 
  "tests performed", 2.381069*^7, 1.6662314*^7, 7.323437*^6, 511728., 
  469001., 39.38, 27.56, 12.11, 7757., 77.78, 6.0461828*^7, 205.859, 47.9, 
  23.021, 16.24, 35220.084, 2., 113.151, 4.78, 19.8, 27.8, "", 3.18, 83.51, 
  0.892}, {"ITA", "Europe", "Italy", "2021-05-09", 4.11121*^6, 8289., 
  9492.571, 122833., 139., 236.571, 67996.786, 137.095, 157.001, 2031.579, 
  2.299, 3.913, 0.8, 2192., 36.254, 17612., 291.291, "", "", 4653.133, 76.96, 
  226006., 6.1097024*^7, 1010.506, 3.738, 283171., 4.683, 0.034, 29.8, 
  "tests performed", 2.4193228*^7, 1.6918212*^7, 7.459086*^6, 382538., 
  470854., 40.01, 27.98, 12.34, 7788., 77.78, 6.0461828*^7, 205.859, 47.9, 
  23.021, 16.24, 35220.084, 2., 113.151, 4.78, 19.8, 27.8, "", 3.18, 83.51, 
  0.892}, {"ITA", "Europe", "Italy", "2021-05-10", 4.116287*^6, 5077., 
  9368.429, 123031., 198., 228.286, 68080.757, 83.97, 154.948, 2034.854, 
  3.275, 3.776, 0.79, 2158., 35.692, 17585., 290.845, "", "", "", "", 
  130000., 6.1227024*^7, 1012.656, 2.15, 284338., 4.703, 0.033, 30.4, 
  "tests performed", 2.4632468*^7, 1.7209976*^7, 7.614642*^6, 439240., 
  474787., 40.74, 28.46, 12.59, 7853., 74.07, 6.0461828*^7, 205.859, 47.9, 
  23.021, 16.24, 35220.084, 2., 113.151, 4.78, 19.8, 27.8, "", 3.18, 83.51, 
  0.892}, {"ITA", "Europe", "Italy", "2021-05-11", 4.12323*^6, 6943., 
  9058.429, 123282., 251., 220.571, 68195.589, 114.833, 149.821, 2039.006, 
  4.151, 3.648, 0.77, 2056., 34.005, 16993., 281.053, "", "", "", "", 
  286428., 6.1513452*^7, 1017.393, 4.737, 280184., 4.634, 0.032, 30.9, 
  "tests performed", 2.5087547*^7, 1.7510424*^7, 7.779035*^6, 455079., 
  475876., 41.49, 28.96, 12.87, 7871., 74.07, 6.0461828*^7, 205.859, 47.9, 
  23.021, 16.24, 35220.084, 2., 113.151, 4.78, 19.8, 27.8, "", 3.18, 83.51, 
  0.892}, {"ITA", "Europe", "Italy", "2021-05-12", 4.131078*^6, 7848., 
  8668.286, 123544., 262., 219.857, 68325.39, 129.801, 143.368, 2043.339, 
  4.333, 3.636, 0.75, 1992., 32.946, 16272., 269.128, "", "", "", "", 
  306744., 6.1820196*^7, 1022.467, 5.073, 277267., 4.586, 0.031, 32., 
  "tests performed", 2.556913*^7, 1.783375*^7, 7.946124*^6, 481583., 475847., 
  42.29, 29.5, 13.14, 7870., 74.07, 6.0461828*^7, 205.859, 47.9, 23.021, 
  16.24, 35220.084, 2., 113.151, 4.78, 19.8, 27.8, "", 3.18, 83.51, 0.892}, 
 {"ITA", "Europe", "Italy", "2021-05-13", 4.13916*^6, 8082., 8137.429, 
  123745., 201., 211.714, 68459.061, 133.671, 134.588, 2046.663, 3.324, 
  3.502, 0.74, 1893., 31.309, 15501., 256.377, "", "", "", "", 287026., 
  6.2107222*^7, 1027.214, 4.747, 271893., 4.497, 0.03, 33.4, 
  "tests performed", 2.6094349*^7, 1.8177228*^7, 8.136009*^6, 525219., 
  476780., 43.16, 30.06, 13.46, 7886., 74.07, 6.0461828*^7, 205.859, 47.9, 
  23.021, 16.24, 35220.084, 2., 113.151, 4.78, 19.8, 27.8, "", 3.18, 83.51, 
  0.892}, {"ITA", "Europe", "Italy", "2021-05-14", 4.146722*^6, 7562., 
  7710.714, 123927., 182., 208.143, 68584.132, 125.071, 127.53, 2049.673, 
  3.01, 3.443, 0.73, 1860., 30.763, 14910., 246.602, "", "", "", "", 298186., 
  6.2405408*^7, 1032.146, 4.932, 267547., 4.425, 0.029, 34.7, 
  "tests performed", 2.664514*^7, 1.852718*^7, 8.344937*^6, 550791., 478025., 
  44.07, 30.64, 13.8, 7906., 74.07, 6.0461828*^7, 205.859, 47.9, 23.021, 
  16.24, 35220.084, 2., 113.151, 4.78, 19.8, 27.8, "", 3.18, 83.51, 0.892}, 
 {"ITA", "Europe", "Italy", "2021-05-15", 4.153374*^6, 6652., 7207.571, 
  124063., 136., 195.571, 68694.152, 110.02, 119.209, 2051.923, 2.249, 3.235, 
  0.72, 1805., 29.854, 14298., 236.48, "", "", "", "", 294686., 6.2700094*^7, 
  1037.019, 4.874, 261297., 4.322, 0.028, 36.3, "tests performed", 
  2.7188223*^7, 1.8889998*^7, 8.543115*^6, 543083., 482505., 44.97, 31.24, 
  14.13, 7980., 74.07, 6.0461828*^7, 205.859, 47.9, 23.021, 16.24, 35220.084, 
  2., 113.151, 4.78, 19.8, 27.8, "", 3.18, 83.51, 0.892}, 
 {"ITA", "Europe", "Italy", "2021-05-16", 4.159122*^6, 5748., 6844.571, 
  124156., 93., 189., 68789.22, 95.068, 113.205, 2053.461, 1.538, 3.126, 
  0.71, 1779., 29.424, 13913., 230.112, "", "", 3301.798, 54.61, 202573., 
  6.2902667*^7, 1040.37, 3.35, 257949., 4.266, 0.027, 37.7, 
  "tests performed", 2.759691*^7, 1.9162239*^7, 8.695717*^6, 408687., 
  486240., 45.64, 31.69, 14.38, 8042., 74.07, 6.0461828*^7, 205.859, 47.9, 
  23.021, 16.24, 35220.084, 2., 113.151, 4.78, 19.8, 27.8, "", 3.18, 83.51, 
  0.892}, {"ITA", "Europe", "Italy", "2021-05-17", 4.162576*^6, 3454., 
  6612.714, 124296., 140., 180.714, 68846.347, 57.127, 109.37, 2055.776, 
  2.316, 2.989, 0.7, 1754., 29.01, 13778., 227.879, "", "", "", "", 118924., 
  6.3021591*^7, 1042.337, 1.967, 256367., 4.24, 0.026, 38.8, 
  "tests performed", 2.8060475*^7, 1.9433813*^7, 8.905637*^6, 463565., 
  489715., 46.41, 32.14, 14.73, 8100., 74.07, 6.0461828*^7, 205.859, 47.9, 
  23.021, 16.24, 35220.084, 2., 113.151, 4.78, 19.8, 27.8, "", 3.18, 83.51, 
  0.892}, {"ITA", "Europe", "Italy", "2021-05-18", 4.167025*^6, 4449., 
  6256.429, 124497., 201., 173.571, 68919.931, 73.584, 103.477, 2059.101, 
  3.324, 2.871, 0.7, 1689., 27.935, 13228., 218.783, "", "", "", "", 262864., 
  6.3284455*^7, 1046.684, 4.348, 253000., 4.184, 0.025, 40.4, 
  "tests performed", 2.8525574*^7, 1.9713633*^7, 9.108992*^6, 465099., 
  491147., 47.18, 32.61, 15.07, 8123., 74.07, 6.0461828*^7, 205.859, 47.9, 
  23.021, 16.24, 35220.084, 2., 113.151, 4.78, 19.8, 27.8, "", 3.18, 83.51, 
  0.892}, {"ITA", "Europe", "Italy", "2021-05-19", 4.172525*^6, 5500., 5921., 
  124646., 149., 157.429, 69010.897, 90.966, 97.93, 2061.565, 2.464, 2.604, 
  0.69, 1643., 27.174, 12661., 209.405, "", "", "", "", 287256., 
  6.3571711*^7, 1051.435, 4.751, 250216., 4.138, 0.024, 42.3, 
  "tests performed", 2.9007557*^7, 2.0017584*^7, 9.305128*^6, 481983., 
  491204., 47.98, 33.11, 15.39, 8124., 74.07, 6.0461828*^7, 205.859, 47.9, 
  23.021, 16.24, 35220.084, 2., 113.151, 4.78, 19.8, 27.8, "", 3.18, 83.51, 
  0.892}, {"ITA", "Europe", "Italy", "2021-05-20", 4.178261*^6, 5736., 
  5585.857, 124810., 164., 152.143, 69105.767, 94.87, 92.387, 2064.278, 
  2.712, 2.516, 0.69, 1544., 25.537, 11927., 197.265, "", "", "", "", 
  251037., 6.3822748*^7, 1055.587, 4.152, 245075., 4.053, 0.023, 43.9, 
  "tests performed", 2.9553397*^7, 2.0324843*^7, 9.563249*^6, 545840., 
  494150., 48.88, 33.62, 15.82, 8173., 74.07, 6.0461828*^7, 205.859, 47.9, 
  23.021, 16.24, 35220.084, 2., 113.151, 4.78, 19.8, 27.8, "", 3.18, 83.51, 
  0.892}, {"ITA", "Europe", "Italy", "2021-05-21", 4.183476*^6, 5215., 
  5250.571, 125028., 218., 157.286, 69192.02, 86.253, 86.841, 2067.883, 
  3.606, 2.601, 0.69, 1469., 24.296, 11394., 188.449, "", "", "", "", 
  269744., 6.4092492*^7, 1060.049, 4.461, 241012., 3.986, 0.022, 45.9, 
  "tests performed", 3.0113255*^7, 2.064633*^7, 9.819679*^6, 559858., 
  495445., 49.81, 34.15, 16.24, 8194., 74.07, 6.0461828*^7, 205.859, 47.9, 
  23.021, 16.24, 35220.084, 2., 113.151, 4.78, 19.8, 27.8, "", 3.18, 83.51, 
  0.892}, {"ITA", "Europe", "Italy", "2021-05-22", 4.18819*^6, 4714., 
  4973.714, 125153., 125., 155.714, 69269.986, 77.967, 82.262, 2069.951, 
  2.067, 2.575, 0.68, 1430., 23.651, 10918., 180.577, "", "", "", "", 
  286603., 6.4379095*^7, 1064.789, 4.74, 239857., 3.967, 0.021, 48.2, 
  "tests performed", 3.0630115*^7, 2.0964842*^7, 1.0056178*^7, 516860., 
  491699., 50.66, 34.67, 16.63, 8132., 74.07, 6.0461828*^7, 205.859, 47.9, 
  23.021, 16.24, 35220.084, 2., 113.151, 4.78, 19.8, 27.8, "", 3.18, 83.51, 
  0.892}, {"ITA", "Europe", "Italy", "2021-05-23", 4.192183*^6, 3993., 4723., 
  125225., 72., 152.714, 69336.028, 66.042, 78.115, 2071.141, 1.191, 2.526, 
  0.68, 1410., 23.32, 10571., 174.838, "", "", 2167.407, 35.848, 179391., 
  6.4558486*^7, 1067.756, 2.967, 236546., 3.912, 0.02, 50.1, 
  "tests performed", 3.1037119*^7, 2.121592*^7, 1.0248029*^7, 407004., 
  491458., 51.33, 35.09, 16.95, 8128., 74.07, 6.0461828*^7, 205.859, 47.9, 
  23.021, 16.24, 35220.084, 2., 113.151, 4.78, 19.8, 27.8, "", 3.18, 83.51, 
  0.892}, {"ITA", "Europe", "Italy", "2021-05-24", 4.194672*^6, 2489., 
  4585.143, 125335., 110., 148.429, 69377.194, 41.166, 75.835, 2072.961, 
  1.819, 2.455, 0.69, 1382., 22.857, 10332., 170.885, "", "", "", "", 
  107481., 6.4665967*^7, 1069.534, 1.778, 234911., 3.885, 0.02, 51.2, 
  "tests performed", 3.1494841*^7, 2.1488827*^7, 1.0465267*^7, 457722., 
  490624., 52.09, 35.54, 17.31, 8115., 68.52, 6.0461828*^7, 205.859, 47.9, 
  23.021, 16.24, 35220.084, 2., 113.151, 4.78, 19.8, 27.8, "", 3.18, 83.51, 
  0.892}, {"ITA", "Europe", "Italy", "2021-05-25", 4.197892*^6, 3220., 
  4409.571, 125501., 166., 143.429, 69430.451, 53.257, 72.931, 2075.706, 
  2.746, 2.372, 0.68, 1323., 21.882, 9880., 163.409, "", "", "", "", 252646., 
  6.4918613*^7, 1073.712, 4.179, 233451., 3.861, 0.019, 52.9, 
  "tests performed", 3.1965815*^7, 2.1755735*^7, 1.06985*^7, 470974., 
  491463., 52.87, 35.98, 17.69, 8128., 68.52, 6.0461828*^7, 205.859, 47.9, 
  23.021, 16.24, 35220.084, 2., 113.151, 4.78, 19.8, 27.8, "", 3.18, 83.51, 
  0.892}, {"ITA", "Europe", "Italy", "2021-05-26", 4.201827*^6, 3935., 4186., 
  125622., 121., 139.429, 69495.534, 65.082, 69.234, 2077.708, 2.001, 2.306, 
  0.69, 1278., 21.137, 9396., 155.404, "", "", "", "", 260962., 6.5179575*^7, 
  1078.029, 4.316, 229695., 3.799, 0.018, 54.9, "tests performed", 
  3.2483052*^7, 2.2040503*^7, 1.0961615*^7, 517237., 496499., 53.72, 36.45, 
  18.13, 8212., 68.52, 6.0461828*^7, 205.859, 47.9, 23.021, 16.24, 35220.084, 
  2., 113.151, 4.78, 19.8, 27.8, "", 3.18, 83.51, 0.892}, 
 {"ITA", "Europe", "Italy", "2021-05-27", 4.20597*^6, 4143., 3958.429, 
  125793., 171., 140.429, 69564.056, 68.523, 65.47, 2080.536, 2.828, 2.323, 
  0.69, 1206., 19.946, 8913., 147.415, "", "", "", "", 243967., 6.5423542*^7, 
  1082.064, 4.035, 228685., 3.782, 0.017, 57.8, "tests performed", 
  3.3062659*^7, 2.2345507*^7, 1.1257767*^7, 579607., 501323., 54.68, 36.96, 
  18.62, 8292., 68.52, 6.0461828*^7, 205.859, 47.9, 23.021, 16.24, 35220.084, 
  2., 113.151, 4.78, 19.8, 27.8, "", 3.18, 83.51, 0.892}, 
 {"ITA", "Europe", "Italy", "2021-05-28", 4.209707*^6, 3737., 3747.286, 
  125919., 126., 127.286, 69625.864, 61.808, 61.978, 2082.62, 2.084, 2.105, 
  0.68, 1142., 18.888, 8334., 137.839, "", "", "", "", 249911., 6.5673453*^7, 
  1086.197, 4.133, 225852., 3.735, 0.017, 60.3, "tests performed", 
  3.3646749*^7, 2.2664693*^7, 1.1541282*^7, 584090., 504785., 55.65, 37.49, 
  19.09, 8349., 73.15, 6.0461828*^7, 205.859, 47.9, 23.021, 16.24, 35220.084, 
  2., 113.151, 4.78, 19.8, 27.8, "", 3.18, 83.51, 0.892}, 
 {"ITA", "Europe", "Italy", "2021-05-29", 4.213055*^6, 3348., 3552.143, 
  126002., 83., 121.286, 69681.238, 55.374, 58.75, 2083.993, 1.373, 2.006, 
  0.68, 1095., 18.111, 7895., 130.578, "", "", "", "", 247330., 6.5920783*^7, 
  1090.288, 4.091, 220241., 3.643, 0.016, 62., "tests performed", 
  3.4167087*^7, 2.2983211*^7, 1.1761554*^7, 520338., 505282., 56.51, 38.01, 
  19.45, 8357., 73.15, 6.0461828*^7, 205.859, 47.9, 23.021, 16.24, 35220.084, 
  2., 113.151, 4.78, 19.8, 27.8, "", 3.18, 83.51, 0.892}, 
 {"ITA", "Europe", "Italy", "2021-05-30", 4.216003*^6, 2948., 3402.857, 
  126046., 44., 117.286, 69729.996, 48.758, 56.281, 2084.72, 0.728, 1.94, 
  0.68, 1061., 17.548, 7652., 126.559, "", "", "", "", 164495., 6.6085278*^7, 
  1093.008, 2.721, 218113., 3.607, 0.016, 64.1, "tests performed", 
  3.4568106*^7, 2.3238646*^7, 1.1925928*^7, 401019., 504427., 57.17, 38.44, 
  19.72, 8343., 73.15, 6.0461828*^7, 205.859, 47.9, 23.021, 16.24, 35220.084, 
  2., 113.151, 4.78, 19.8, 27.8, "", 3.18, 83.51, 0.892}, 
 {"ITA", "Europe", "Italy", "2021-05-31", 4.217821*^6, 1818., 3307., 126128., 
  82., 113.286, 69760.064, 30.069, 54.696, 2086.077, 1.356, 1.874, 0.67, 
  1033., 17.085, 7515., 124.293, "", "", "", "", 86977., 6.6172255*^7, 
  1094.447, 1.439, 215184., 3.559, 0.015, 65.1, "tests performed", 
  3.5039624*^7, 2.3562954*^7, 1.2129382*^7, 471518., 506398., 57.95, 38.97, 
  20.06, 8375., 71.3, 6.0461828*^7, 205.859, 47.9, 23.021, 16.24, 35220.084, 
  2., 113.151, 4.78, 19.8, 27.8, "", 3.18, 83.51, 0.892}, 
 {"ITA", "Europe", "Italy", "2021-06-01", 4.220304*^6, 2483., 3201.714, 
  126221., 93., 102.857, 69801.131, 41.067, 52.954, 2087.615, 1.538, 1.701, 
  0.67, 989., 16.357, 7181., 118.769, "", "", "", "", 221818., 6.6394073*^7, 
  1098.116, 3.669, 210780., 3.486, 0.015, 65.8, "tests performed", 
  3.5500021*^7, 2.3893999*^7, 1.2325247*^7, 460397., 504887., 58.71, 39.52, 
  20.39, 8351., 71.3, 6.0461828*^7, 205.859, 47.9, 23.021, 16.24, 35220.084, 
  2., 113.151, 4.78, 19.8, 27.8, "", 3.18, 83.51, 0.892}, 
 {"ITA", "Europe", "Italy", "2021-06-02", 4.2232*^6, 2896., 3053.286, 
  126283., 62., 94.429, 69849.029, 47.898, 50.499, 2088.64, 1.025, 1.562, 
  0.65, "", "", "", "", "", "", "", "", 226272., 6.6620345*^7, 1101.858, 
  3.742, 205824., 3.404, 0.015, 67.4, "tests performed", 3.590959*^7, 
  2.4233416*^7, 1.243303*^7, 409569., 489505., 59.39, 40.08, 20.56, 8096., 
  71.3, 6.0461828*^7, 205.859, 47.9, 23.021, 16.24, 35220.084, 2., 113.151, 
  4.78, 19.8, 27.8, "", 3.18, 83.51, 0.892}, {"ITA", "Europe", "Italy", 
  "2021-06-03", 4.225163*^6, 1963., 2741.857, 126342., 59., 78.429, 
  69881.496, 32.467, 45.349, 2089.616, 0.976, 1.297, 0.64, "", "", "", "", 
  "", "", "", "", 97633., 6.6717978*^7, 1103.473, 1.615, 184919., 3.058, 
  0.015, 67.4, "tests performed", 3.6493517*^7, 2.4693048*^7, 1.2594411*^7, 
  583927., 490123., 60.36, 40.84, 20.83, 8106., 71.3, 6.0461828*^7, 205.859, 
  47.9, 23.021, 16.24, 35220.084, 2., 113.151, 4.78, 19.8, 27.8, "", 3.18, 
  83.51, 0.892}, {"ITA", "Europe", "Italy", "2021-06-04", 4.227719*^6, 2556., 
  2573.143, 126415., 73., 70.857, 69923.771, 42.275, 42.558, 2090.823, 1.207, 
  1.172, 0.65, "", "", "", "", "", "", "", "", 220939., 6.6938917*^7, 
  1107.127, 3.654, 180781., 2.99, 0.014, 70.3, "tests performed", 
  3.7109225*^7, 2.5189608*^7, 1.2757719*^7, 615708., 494639., 61.38, 41.66, 
  21.1, 8181., 62.04, 6.0461828*^7, 205.859, 47.9, 23.021, 16.24, 35220.084, 
  2., 113.151, 4.78, 19.8, 27.8, "", 3.18, 83.51, 0.892}, 
 {"ITA", "Europe", "Italy", "2021-06-05", 4.230153*^6, 2434., 2442.571, 
  126472., 57., 67.143, 69964.028, 40.257, 40.399, 2091.766, 0.943, 1.11, 
  0.66, "", "", "", "", "", "", "", "", 238632., 6.7177549*^7, 1111.074, 
  3.947, 179538., 2.969, 0.014, 73.5, "tests performed", 3.7714952*^7, 
  2.5681889*^7, 1.2925589*^7, 605727., 506838., 62.38, 42.48, 21.38, 8383., 
  "", 6.0461828*^7, 205.859, 47.9, 23.021, 16.24, 35220.084, 2., 113.151, 
  4.78, 19.8, 27.8, "", 3.18, 83.51, 0.892}, {"ITA", "Europe", "Italy", 
  "2021-06-06", 4.232428*^6, 2275., 2346.429, 126523., 51., 68.143, 
  70001.655, 37.627, 38.808, 2092.61, 0.844, 1.127, 0.67, "", "", "", "", "", 
  "", "", "", 149958., 6.7327507*^7, 1113.554, 2.48, 177461., 2.935, 0.013, 
  75.6, "tests performed", 3.8217837*^7, 2.6104836*^7, 1.3051382*^7, 502885., 
  521390., 63.21, 43.18, 21.59, 8623., "", 6.0461828*^7, 205.859, 47.9, 
  23.021, 16.24, 35220.084, 2., 113.151, 4.78, 19.8, 27.8, "", 3.18, 83.51, 
  0.892}, {"ITA", "Europe", "Italy", "2021-06-07", 4.233698*^6, 1270., 
  2268.143, 126588., 65., 65.714, 70022.66, 21.005, 37.514, 2093.685, 1.075, 
  1.087, "", "", "", "", "", "", "", "", "", 84567., 6.7412074*^7, 1114.953, 
  1.399, 177117., 2.929, 0.013, 78.1, "tests performed", 3.8761223*^7, 
  2.6544217*^7, 1.3190876*^7, 543386., 531657., 64.11, 43.9, 21.82, 8793., 
  "", 6.0461828*^7, 205.859, 47.9, 23.021, 16.24, 35220.084, 2., 113.151, 
  4.78, 19.8, 27.8, "", 3.18, 83.51, 0.892}, {"JAM", "North America", 
  "Jamaica", "2020-03-11", 1., 1., "", "", "", "", 0.338, 0.338, "", "", "", 
  "", "", "", "", "", "", "", "", "", "", "", "", "", "", "", "", "", "", "", 
  "", "", "", "", "", "", "", "", "", 30.56, 2.961161*^6, 266.879, 31.4, 
  9.684, 6.39, 8193.571, "", 206.537, 11.28, 5.3, 28.6, 66.425, 1.7, 74.47, 
  0.734}, {"JAM", "North America", "Jamaica", "2020-03-12", 2., 1., "", "", 
  "", "", 0.675, 0.338, "", "", "", "", "", "", "", "", "", "", "", "", "", 
  "", "", "", "", "", "", "", "", "", "", "", "", "", "", "", "", "", "", 
  30.56, 2.961161*^6, 266.879, 31.4, 9.684, 6.39, 8193.571, "", 206.537, 
  11.28, 5.3, 28.6, 66.425, 1.7, 74.47, 0.734}, 
 {"JAM", "North America", "Jamaica", "2020-03-13", 8., 6., "", "", "", "", 
  2.702, 2.026, "", "", "", "", "", "", "", "", "", "", "", "", "", "", "", 
  "", "", "", "", "", "", "", "", "", "", "", "", "", "", "", "", 59.26, 
  2.961161*^6, 266.879, 31.4, 9.684, 6.39, 8193.571, "", 206.537, 11.28, 5.3, 
  28.6, 66.425, 1.7, 74.47, 0.734}, {"JAM", "North America", "Jamaica", 
  "2020-03-14", 8., 0., "", "", "", "", 2.702, 0., "", "", "", "", "", "", 
  "", "", "", "", "", "", "", "", "", "", "", "", "", "", "", "", "", "", "", 
  "", "", "", "", "", "", 59.26, 2.961161*^6, 266.879, 31.4, 9.684, 6.39, 
  8193.571, "", 206.537, 11.28, 5.3, 28.6, 66.425, 1.7, 74.47, 0.734}, 
 {"JAM", "North America", "Jamaica", "2020-03-15", 10., 2., "", "", "", "", 
  3.377, 0.675, "", "", "", "", "", "", "", "", "", "", "", "", "", "", "", 
  "", "", "", "", "", "", "", "", "", "", "", "", "", "", "", "", 59.26, 
  2.961161*^6, 266.879, 31.4, 9.684, 6.39, 8193.571, "", 206.537, 11.28, 5.3, 
  28.6, 66.425, 1.7, 74.47, 0.734}, {"JAM", "North America", "Jamaica", 
  "2020-03-16", 10., 0., 1.429, "", "", 0., 3.377, 0., 0.482, "", "", 0., "", 
  "", "", "", "", "", "", "", "", "", "", "", "", "", "", "", "", "", "", "", 
  "", "", "", "", "", "", "", 59.26, 2.961161*^6, 266.879, 31.4, 9.684, 6.39, 
  8193.571, "", 206.537, 11.28, 5.3, 28.6, 66.425, 1.7, 74.47, 0.734}, 
 {"JAM", "North America", "Jamaica", "2020-03-17", 12., 2., 1.714, "", "", 
  0., 4.052, 0.675, 0.579, "", "", 0., "", "", "", "", "", "", "", "", "", 
  "", "", "", "", "", "", "", "", "", "", "", "", "", "", "", "", "", "", 
  59.26, 2.961161*^6, 266.879, 31.4, 9.684, 6.39, 8193.571, "", 206.537, 
  11.28, 5.3, 28.6, 66.425, 1.7, 74.47, 0.734}, 
 {"JAM", "North America", "Jamaica", "2020-03-18", 13., 1., 1.714, "", "", 
  0., 4.39, 0.338, 0.579, "", "", 0., "", "", "", "", "", "", "", "", "", "", 
  "", "", "", "", "", "", "", "", "", "", "", "", "", "", "", "", "", 71.3, 
  2.961161*^6, 266.879, 31.4, 9.684, 6.39, 8193.571, "", 206.537, 11.28, 5.3, 
  28.6, 66.425, 1.7, 74.47, 0.734}, {"JAM", "North America", "Jamaica", 
  "2020-03-19", 15., 2., 1.857, 1., 1., 0.143, 5.066, 0.675, 0.627, 0.338, 
  0.338, 0.048, "", "", "", "", "", "", "", "", "", "", "", "", "", "", "", 
  "", "", "", "", "", "", "", "", "", "", "", "", 71.3, 2.961161*^6, 266.879, 
  31.4, 9.684, 6.39, 8193.571, "", 206.537, 11.28, 5.3, 28.6, 66.425, 1.7, 
  74.47, 0.734}, {"JAM", "North America", "Jamaica", "2020-03-20", 16., 1., 
  1.143, 1., 0., 0.143, 5.403, 0.338, 0.386, 0.338, 0., 0.048, "", "", "", 
  "", "", "", "", "", "", "", "", "", "", "", "", "", "", "", "", "", "", "", 
  "", "", "", "", "", 71.3, 2.961161*^6, 266.879, 31.4, 9.684, 6.39, 
  8193.571, "", 206.537, 11.28, 5.3, 28.6, 66.425, 1.7, 74.47, 0.734}, 
 {"JAM", "North America", "Jamaica", "2020-03-21", 16., 0., 1.143, 1., 0., 
  0.143, 5.403, 0., 0.386, 0.338, 0., 0.048, "", "", "", "", "", "", "", "", 
  "", "", "", "", "", "", "", "", "", "", "", "", "", "", "", "", "", "", "", 
  74.07, 2.961161*^6, 266.879, 31.4, 9.684, 6.39, 8193.571, "", 206.537, 
  11.28, 5.3, 28.6, 66.425, 1.7, 74.47, 0.734}, 
 {"JAM", "North America", "Jamaica", "2020-03-22", 19., 3., 1.286, 1., 0., 
  0.143, 6.416, 1.013, 0.434, 0.338, 0., 0.048, "", "", "", "", "", "", "", 
  "", "", "", "", "", "", "", "", "", "", "", "", "", "", "", "", "", "", "", 
  "", 74.07, 2.961161*^6, 266.879, 31.4, 9.684, 6.39, 8193.571, "", 206.537, 
  11.28, 5.3, 28.6, 66.425, 1.7, 74.47, 0.734}, 
 {"JAM", "North America", "Jamaica", "2020-03-23", 19., 0., 1.286, 1., 0., 
  0.143, 6.416, 0., 0.434, 0.338, 0., 0.048, "", "", "", "", "", "", "", "", 
  "", "", "", "", "", "", "", "", "", "", "", "", "", "", "", "", "", "", "", 
  74.07, 2.961161*^6, 266.879, 31.4, 9.684, 6.39, 8193.571, "", 206.537, 
  11.28, 5.3, 28.6, 66.425, 1.7, 74.47, 0.734}, 
 {"JAM", "North America", "Jamaica", "2020-03-24", 21., 2., 1.286, 1., 0., 
  0.143, 7.092, 0.675, 0.434, 0.338, 0., 0.048, "", "", "", "", "", "", "", 
  "", "", "", 148., 0.05, "", "", "", "", "", "samples tested", "", "", "", 
  "", "", "", "", "", "", 74.07, 2.961161*^6, 266.879, 31.4, 9.684, 6.39, 
  8193.571, "", 206.537, 11.28, 5.3, 28.6, 66.425, 1.7, 74.47, 0.734}, 
 {"JAM", "North America", "Jamaica", "2020-03-25", 26., 5., 1.857, 1., 0., 
  0.143, 8.78, 1.689, 0.627, 0.338, 0., 0.048, "", "", "", "", "", "", "", 
  "", "", "", "", "", "", "", "", "", "", "samples tested", "", "", "", "", 
  "", "", "", "", "", 75., 2.961161*^6, 266.879, 31.4, 9.684, 6.39, 8193.571, 
  "", 206.537, 11.28, 5.3, 28.6, 66.425, 1.7, 74.47, 0.734}, 
 {"JAM", "North America", "Jamaica", "2020-03-26", 26., 0., 1.571, 1., 0., 
  0., 8.78, 0., 0.531, 0.338, 0., 0., "", "", "", "", "", "", "", "", "", "", 
  "", "", "", "", "", "", "", "samples tested", "", "", "", "", "", "", "", 
  "", "", 75., 2.961161*^6, 266.879, 31.4, 9.684, 6.39, 8193.571, "", 
  206.537, 11.28, 5.3, 28.6, 66.425, 1.7, 74.47, 0.734}, 
 {"JAM", "North America", "Jamaica", "2020-03-27", 26., 0., 1.429, 1., 0., 
  0., 8.78, 0., 0.482, 0.338, 0., 0., "", "", "", "", "", "", "", "", "", "", 
  "", "", "", "", "", "", "", "samples tested", "", "", "", "", "", "", "", 
  "", "", 75., 2.961161*^6, 266.879, 31.4, 9.684, 6.39, 8193.571, "", 
  206.537, 11.28, 5.3, 28.6, 66.425, 1.7, 74.47, 0.734}, 
 {"JAM", "North America", "Jamaica", "2020-03-28", 30., 4., 2., 1., 0., 0., 
  10.131, 1.351, 0.675, 0.338, 0., 0., "", "", "", "", "", "", "", "", "", 
  "", 253., 0.085, "", "", "", "", "", "samples tested", "", "", "", "", "", 
  "", "", "", "", 75., 2.961161*^6, 266.879, 31.4, 9.684, 6.39, 8193.571, "", 
  206.537, 11.28, 5.3, 28.6, 66.425, 1.7, 74.47, 0.734}, 
 {"JAM", "North America", "Jamaica", "2020-03-29", 32., 2., 1.857, 1., 0., 
  0., 10.807, 0.675, 0.627, 0.338, 0., 0., "", "", "", "", "", "", "", "", 
  "", 34., 287., 0.097, 0.011, "", "", "", "", "samples tested", "", "", "", 
  "", "", "", "", "", "", 75., 2.961161*^6, 266.879, 31.4, 9.684, 6.39, 
  8193.571, "", 206.537, 11.28, 5.3, 28.6, 66.425, 1.7, 74.47, 0.734}, 
 {"JAM", "North America", "Jamaica", "2020-03-30", 36., 4., 2.429, 1., 0., 
  0., 12.157, 1.351, 0.82, 0.338, 0., 0., "", "", "", "", "", "", "", "", "", 
  "", "", "", "", "", "", "", "", "samples tested", "", "", "", "", "", "", 
  "", "", "", 75., 2.961161*^6, 266.879, 31.4, 9.684, 6.39, 8193.571, "", 
  206.537, 11.28, 5.3, 28.6, 66.425, 1.7, 74.47, 0.734}, 
 {"JAM", "North America", "Jamaica", "2020-03-31", 36., 0., 2.143, 1., 0., 
  0., 12.157, 0., 0.724, 0.338, 0., 0., "", "", "", "", "", "", "", "", "", 
  "", "", "", "", 33., 0.011, 0.065, 15.4, "samples tested", "", "", "", "", 
  "", "", "", "", "", 75., 2.961161*^6, 266.879, 31.4, 9.684, 6.39, 8193.571, 
  "", 206.537, 11.28, 5.3, 28.6, 66.425, 1.7, 74.47, 0.734}, 
 {"JAM", "North America", "Jamaica", "2020-04-01", 44., 8., 2.571, 3., 2., 
  0.286, 14.859, 2.702, 0.868, 1.013, 0.675, 0.096, "", "", "", "", "", "", 
  "", "", "", "", "", "", "", 36., 0.012, 0.071, 14., "samples tested", "", 
  "", "", "", "", "", "", "", "", 78.7, 2.961161*^6, 266.879, 31.4, 9.684, 
  6.39, 8193.571, "", 206.537, 11.28, 5.3, 28.6, 66.425, 1.7, 74.47, 0.734}, 
 {"JAM", "North America", "Jamaica", "2020-04-02", 47., 3., 3., 3., 0., 
  0.286, 15.872, 1.013, 1.013, 1.013, 0., 0.096, "", "", "", "", "", "", "", 
  "", "", "", 473., 0.16, "", 39., 0.013, 0.077, 13., "samples tested", "", 
  "", "", "", "", "", "", "", "", 78.7, 2.961161*^6, 266.879, 31.4, 9.684, 
  6.39, 8193.571, "", 206.537, 11.28, 5.3, 28.6, 66.425, 1.7, 74.47, 0.734}, 
 {"JAM", "North America", "Jamaica", "2020-04-03", 47., 0., 3., 3., 0., 
  0.286, 15.872, 0., 1.013, 1.013, 0., 0.096, "", "", "", "", "", "", "", "", 
  "", "", "", "", "", 45., 0.015, 0.067, 15., "samples tested", "", "", "", 
  "", "", "", "", "", "", 78.7, 2.961161*^6, 266.879, 31.4, 9.684, 6.39, 
  8193.571, "", 206.537, 11.28, 5.3, 28.6, 66.425, 1.7, 74.47, 0.734}, 
 {"JAM", "North America", "Jamaica", "2020-04-04", 53., 6., 3.286, 3., 0., 
  0.286, 17.898, 2.026, 1.11, 1.013, 0., 0.096, "", "", "", "", "", "", "", 
  "", "", "", "", "", "", 50., 0.017, 0.066, 15.2, "samples tested", "", "", 
  "", "", "", "", "", "", "", 78.7, 2.961161*^6, 266.879, 31.4, 9.684, 6.39, 
  8193.571, "", 206.537, 11.28, 5.3, 28.6, 66.425, 1.7, 74.47, 0.734}, 
 {"JAM", "North America", "Jamaica", "2020-04-05", 58., 5., 3.714, 3., 0., 
  0.286, 19.587, 1.689, 1.254, 1.013, 0., 0.096, "", "", "", "", "", "", "", 
  "", "", "", "", "", "", 55., 0.019, 0.068, 14.8, "samples tested", "", "", 
  "", "", "", "", "", "", "", 78.7, 2.961161*^6, 266.879, 31.4, 9.684, 6.39, 
  8193.571, "", 206.537, 11.28, 5.3, 28.6, 66.425, 1.7, 74.47, 0.734}, 
 {"JAM", "North America", "Jamaica", "2020-04-06", 58., 0., 3.143, 3., 0., 
  0.286, 19.587, 0., 1.061, 1.013, 0., 0.096, "", "", "", "", "", "", "", "", 
  "", "", "", "", "", 57., 0.019, 0.055, 18.1, "samples tested", "", "", "", 
  "", "", "", "", "", "", 78.7, 2.961161*^6, 266.879, 31.4, 9.684, 6.39, 
  8193.571, "", 206.537, 11.28, 5.3, 28.6, 66.425, 1.7, 74.47, 0.734}, 
 {"JAM", "North America", "Jamaica", "2020-04-07", 63., 5., 3.857, 3., 0., 
  0.286, 21.275, 1.689, 1.303, 1.013, 0., 0.096, "", "", "", "", "", "", "", 
  "", "", "", "", "", "", 60., 0.02, 0.064, 15.6, "samples tested", "", "", 
  "", "", "", "", "", "", "", 78.7, 2.961161*^6, 266.879, 31.4, 9.684, 6.39, 
  8193.571, "", 206.537, 11.28, 5.3, 28.6, 66.425, 1.7, 74.47, 0.734}, 
 {"JAM", "North America", "Jamaica", "2020-04-08", 63., 0., 2.714, 4., 1., 
  0.143, 21.275, 0., 0.917, 1.351, 0.338, 0.048, "", "", "", "", "", "", "", 
  "", "", "", "", "", "", 63., 0.021, 0.043, 23.2, "samples tested", "", "", 
  "", "", "", "", "", "", "", 78.7, 2.961161*^6, 266.879, 31.4, 9.684, 6.39, 
  8193.571, "", 206.537, 11.28, 5.3, 28.6, 66.425, 1.7, 74.47, 0.734}, 
 {"JAM", "North America", "Jamaica", "2020-04-09", 63., 0., 2.286, 4., 0., 
  0.143, 21.275, 0., 0.772, 1.351, 0., 0.048, "", "", "", "", "", "", "", "", 
  "", "", "", "", "", 66., 0.022, 0.035, 28.9, "samples tested", "", "", "", 
  "", "", "", "", "", "", 78.7, 2.961161*^6, 266.879, 31.4, 9.684, 6.39, 
  8193.571, "", 206.537, 11.28, 5.3, 28.6, 66.425, 1.7, 74.47, 0.734}, 
 {"JAM", "North America", "Jamaica", "2020-04-10", 63., 0., 2.286, 4., 0., 
  0.143, 21.275, 0., 0.772, 1.351, 0., 0.048, "", "", "", "", "", "", "", "", 
  "", "", "", "", "", 66., 0.022, 0.035, 28.9, "samples tested", "", "", "", 
  "", "", "", "", "", "", 78.7, 2.961161*^6, 266.879, 31.4, 9.684, 6.39, 
  8193.571, "", 206.537, 11.28, 5.3, 28.6, 66.425, 1.7, 74.47, 0.734}, 
 {"JAM", "North America", "Jamaica", "2020-04-11", 65., 2., 1.714, 4., 0., 
  0.143, 21.951, 0.675, 0.579, 1.351, 0., 0.048, "", "", "", "", "", "", "", 
  "", "", "", "", "", "", 66., 0.022, 0.026, 38.5, "samples tested", "", "", 
  "", "", "", "", "", "", "", 78.7, 2.961161*^6, 266.879, 31.4, 9.684, 6.39, 
  8193.571, "", 206.537, 11.28, 5.3, 28.6, 66.425, 1.7, 74.47, 0.734}, 
 {"JAM", "North America", "Jamaica", "2020-04-12", 69., 4., 1.571, 4., 0., 
  0.143, 23.302, 1.351, 0.531, 1.351, 0., 0.048, "", "", "", "", "", "", "", 
  "", "", "", "", "", "", 66., 0.022, 0.024, 42., "samples tested", "", "", 
  "", "", "", "", "", "", "", 78.7, 2.961161*^6, 266.879, 31.4, 9.684, 6.39, 
  8193.571, "", 206.537, 11.28, 5.3, 28.6, 66.425, 1.7, 74.47, 0.734}, 
 {"JAM", "North America", "Jamaica", "2020-04-13", 73., 4., 2.143, 4., 0., 
  0.143, 24.652, 1.351, 0.724, 1.351, 0., 0.048, "", "", "", "", "", "", "", 
  "", "", "", 1194., 0.403, "", 66., 0.022, 0.032, 30.8, "samples tested", 
  "", "", "", "", "", "", "", "", "", 78.7, 2.961161*^6, 266.879, 31.4, 
  9.684, 6.39, 8193.571, "", 206.537, 11.28, 5.3, 28.6, 66.425, 1.7, 74.47, 
  0.734}, {"JAM", "North America", "Jamaica", "2020-04-14", 73., 0., 1.429, 
  4., 0., 0.143, 24.652, 0., 0.482, 1.351, 0., 0.048, "", "", "", "", "", "", 
  "", "", "", "", "", "", "", 70., 0.024, 0.02, 49., "samples tested", "", 
  "", "", "", "", "", "", "", "", 78.7, 2.961161*^6, 266.879, 31.4, 9.684, 
  6.39, 8193.571, "", 206.537, 11.28, 5.3, 28.6, 66.425, 1.7, 74.47, 0.734}, 
 {"JAM", "North America", "Jamaica", "2020-04-15", 125., 52., 8.857, 5., 1., 
  0.143, 42.213, 17.561, 2.991, 1.689, 0.338, 0.048, "", "", "", "", "", "", 
  "", "", "", "", 1383., 0.467, "", 74., 0.025, 0.12, 8.4, "samples tested", 
  "", "", "", "", "", "", "", "", "", 80.56, 2.961161*^6, 266.879, 31.4, 
  9.684, 6.39, 8193.571, "", 206.537, 11.28, 5.3, 28.6, 66.425, 1.7, 74.47, 
  0.734}, {"JAM", "North America", "Jamaica", "2020-04-16", 143., 18., 
  11.429, 5., 0., 0.143, 48.292, 6.079, 3.859, 1.689, 0., 0.048, 1.03, "", 
  "", "", "", "", "", "", "", "", "", "", "", 74., 0.025, 0.154, 6.5, 
  "samples tested", "", "", "", "", "", "", "", "", "", 80.56, 2.961161*^6, 
  266.879, 31.4, 9.684, 6.39, 8193.571, "", 206.537, 11.28, 5.3, 28.6, 
  66.425, 1.7, 74.47, 0.734}, {"JAM", "North America", "Jamaica", 
  "2020-04-17", 143., 0., 11.429, 5., 0., 0.143, 48.292, 0., 3.859, 1.689, 
  0., 0.048, 1.02, "", "", "", "", "", "", "", "", "", 1516., 0.512, "", 74., 
  0.025, 0.154, 6.5, "samples tested", "", "", "", "", "", "", "", "", "", 
  80.56, 2.961161*^6, 266.879, 31.4, 9.684, 6.39, 8193.571, "", 206.537, 
  11.28, 5.3, 28.6, 66.425, 1.7, 74.47, 0.734}, 
 {"JAM", "North America", "Jamaica", "2020-04-18", 163., 20., 14., 5., 0., 
  0.143, 55.046, 6.754, 4.728, 1.689, 0., 0.048, 1.03, "", "", "", "", "", 
  "", "", "", 64., 1580., 0.534, 0.022, 74., 0.025, 0.189, 5.3, 
  "samples tested", "", "", "", "", "", "", "", "", "", 80.56, 2.961161*^6, 
  266.879, 31.4, 9.684, 6.39, 8193.571, "", 206.537, 11.28, 5.3, 28.6, 
  66.425, 1.7, 74.47, 0.734}, {"JAM", "North America", "Jamaica", 
  "2020-04-19", 173., 10., 14.857, 5., 0., 0.143, 58.423, 3.377, 5.017, 
  1.689, 0., 0.048, 1.04, "", "", "", "", "", "", "", "", "", "", "", "", 
  79., 0.027, 0.188, 5.3, "samples tested", "", "", "", "", "", "", "", "", 
  "", 80.56, 2.961161*^6, 266.879, 31.4, 9.684, 6.39, 8193.571, "", 206.537, 
  11.28, 5.3, 28.6, 66.425, 1.7, 74.47, 0.734}, 
 {"JAM", "North America", "Jamaica", "2020-04-20", 223., 50., 21.429, 5., 0., 
  0.143, 75.308, 16.885, 7.237, 1.689, 0., 0.048, 1.05, "", "", "", "", "", 
  "", "", "", "", 1787., 0.603, "", 85., 0.029, 0.252, 4., "samples tested", 
  "", "", "", "", "", "", "", "", "", 80.56, 2.961161*^6, 266.879, 31.4, 
  9.684, 6.39, 8193.571, "", 206.537, 11.28, 5.3, 28.6, 66.425, 1.7, 74.47, 
  0.734}, {"JAM", "North America", "Jamaica", "2020-04-21", 223., 0., 21.429, 
  6., 1., 0.286, 75.308, 0., 7.237, 2.026, 0.338, 0.096, 1.04, "", "", "", 
  "", "", "", "", "", 141., 1928., 0.651, 0.048, 91., 0.031, 0.235, 4.2, 
  "samples tested", "", "", "", "", "", "", "", "", "", 80.56, 2.961161*^6, 
  266.879, 31.4, 9.684, 6.39, 8193.571, "", 206.537, 11.28, 5.3, 28.6, 
  66.425, 1.7, 74.47, 0.734}, {"JAM", "North America", "Jamaica", 
  "2020-04-22", 233., 10., 15.429, 6., 0., 0.143, 78.685, 3.377, 5.21, 2.026, 
  0., 0.048, 1.03, "", "", "", "", "", "", "", "", "", "", "", "", 92., 
  0.031, 0.168, 6., "samples tested", "", "", "", "", "", "", "", "", "", 
  87.04, 2.961161*^6, 266.879, 31.4, 9.684, 6.39, 8193.571, "", 206.537, 
  11.28, 5.3, 28.6, 66.425, 1.7, 74.47, 0.734}, 
 {"JAM", "North America", "Jamaica", "2020-04-23", 257., 24., 16.286, 6., 0., 
  0.143, 86.79, 8.105, 5.5, 2.026, 0., 0.048, 1.02, "", "", "", "", "", "", 
  "", "", "", 2124., 0.717, "", 96., 0.032, 0.17, 5.9, "samples tested", "", 
  "", "", "", "", "", "", "", "", 87.04, 2.961161*^6, 266.879, 31.4, 9.684, 
  6.39, 8193.571, "", 206.537, 11.28, 5.3, 28.6, 66.425, 1.7, 74.47, 0.734}, 
 {"JAM", "North America", "Jamaica", "2020-04-24", 288., 31., 20.714, 7., 1., 
  0.286, 97.259, 10.469, 6.995, 2.364, 0.338, 0.096, 1.02, "", "", "", "", 
  "", "", "", "", 385., 2509., 0.847, 0.13, 142., 0.048, 0.146, 6.9, 
  "samples tested", "", "", "", "", "", "", "", "", "", 87.04, 2.961161*^6, 
  266.879, 31.4, 9.684, 6.39, 8193.571, "", 206.537, 11.28, 5.3, 28.6, 
  66.425, 1.7, 74.47, 0.734}, {"JAM", "North America", "Jamaica", 
  "2020-04-25", 305., 17., 20.286, 7., 0., 0.286, 103., 5.741, 6.851, 2.364, 
  0., 0.096, 1., "", "", "", "", "", "", "", "", "", "", "", "", 185., 0.062, 
  0.11, 9.1, "samples tested", "", "", "", "", "", "", "", "", "", 87.04, 
  2.961161*^6, 266.879, 31.4, 9.684, 6.39, 8193.571, "", 206.537, 11.28, 5.3, 
  28.6, 66.425, 1.7, 74.47, 0.734}, {"JAM", "North America", "Jamaica", 
  "2020-04-26", 350., 45., 25.286, 7., 0., 0.286, 118.197, 15.197, 8.539, 
  2.364, 0., 0.096, 0.99, "", "", "", "", "", "", "", "", "", 3240., 1.094, 
  "", 222., 0.075, 0.114, 8.8, "samples tested", "", "", "", "", "", "", "", 
  "", "", 87.04, 2.961161*^6, 266.879, 31.4, 9.684, 6.39, 8193.571, "", 
  206.537, 11.28, 5.3, 28.6, 66.425, 1.7, 74.47, 0.734}, 
 {"JAM", "North America", "Jamaica", "2020-04-27", 364., 14., 20.143, 7., 0., 
  0.286, 122.925, 4.728, 6.802, 2.364, 0., 0.096, 0.95, "", "", "", "", "", 
  "", "", "", "", "", "", "", 242., 0.082, 0.083, 12., "samples tested", "", 
  "", "", "", "", "", "", "", "", 87.04, 2.961161*^6, 266.879, 31.4, 9.684, 
  6.39, 8193.571, "", 206.537, 11.28, 5.3, 28.6, 66.425, 1.7, 74.47, 0.734}, 
 {"JAM", "North America", "Jamaica", "2020-04-28", 364., 0., 20.143, 7., 0., 
  0.143, 122.925, 0., 6.802, 2.364, 0., 0.048, 0.93, "", "", "", "", "", "", 
  "", "", "", "", "", "", 256., 0.086, 0.079, 12.7, "samples tested", "", "", 
  "", "", "", "", "", "", "", 87.04, 2.961161*^6, 266.879, 31.4, 9.684, 6.39, 
  8193.571, "", 206.537, 11.28, 5.3, 28.6, 66.425, 1.7, 74.47, 0.734}, 
 {"JAM", "North America", "Jamaica", "2020-04-29", 396., 32., 23.286, 7., 0., 
  0.143, 133.731, 10.807, 7.864, 2.364, 0., 0.048, 0.91, "", "", "", "", "", 
  "", "", "", "", 3963., 1.338, "", 277., 0.094, 0.084, 11.9, 
  "samples tested", "", "", "", "", "", "", "", "", "", 87.04, 2.961161*^6, 
  266.879, 31.4, 9.684, 6.39, 8193.571, "", 206.537, 11.28, 5.3, 28.6, 
  66.425, 1.7, 74.47, 0.734}, {"JAM", "North America", "Jamaica", 
  "2020-04-30", 422., 26., 23.571, 8., 1., 0.286, 142.512, 8.78, 7.96, 2.702, 
  0.338, 0.096, 0.87, "", "", "", "", "", "", "", "", 456., 4419., 1.492, 
  0.154, 328., 0.111, 0.072, 13.9, "samples tested", "", "", "", "", "", "", 
  "", "", "", 87.04, 2.961161*^6, 266.879, 31.4, 9.684, 6.39, 8193.571, "", 
  206.537, 11.28, 5.3, 28.6, 66.425, 1.7, 74.47, 0.734}, 
 {"JAM", "North America", "Jamaica", "2020-05-01", 432., 10., 20.571, 8., 0., 
  0.143, 145.889, 3.377, 6.947, 2.702, 0., 0.048, 0.84, "", "", "", "", "", 
  "", "", "", 320., 4739., 1.6, 0.108, 319., 0.108, 0.064, 15.5, 
  "samples tested", "", "", "", "", "", "", "", "", "", 87.04, 2.961161*^6, 
  266.879, 31.4, 9.684, 6.39, 8193.571, "", 206.537, 11.28, 5.3, 28.6, 
  66.425, 1.7, 74.47, 0.734}, {"JAM", "North America", "Jamaica", 
  "2020-05-02", 463., 31., 22.571, 8., 0., 0.143, 156.358, 10.469, 7.622, 
  2.702, 0., 0.048, 0.81, "", "", "", "", "", "", "", "", 440., 5179., 1.749, 
  0.149, 329., 0.111, 0.069, 14.6, "samples tested", "", "", "", "", "", "", 
  "", "", "", 87.04, 2.961161*^6, 266.879, 31.4, 9.684, 6.39, 8193.571, "", 
  206.537, 11.28, 5.3, 28.6, 66.425, 1.7, 74.47, 0.734}, 
 {"JAM", "North America", "Jamaica", "2020-05-03", 469., 6., 17., 9., 1., 
  0.286, 158.384, 2.026, 5.741, 3.039, 0.338, 0.096, 0.77, "", "", "", "", 
  "", "", "", "", 416., 5595., 1.889, 0.14, 336., 0.113, 0.051, 19.8, 
  "samples tested", "", "", "", "", "", "", "", "", "", 87.04, 2.961161*^6, 
  266.879, 31.4, 9.684, 6.39, 8193.571, "", 206.537, 11.28, 5.3, 28.6, 
  66.425, 1.7, 74.47, 0.734}, {"JAM", "North America", "Jamaica", 
  "2020-05-04", 471., 2., 15.286, 9., 0., 0.286, 159.059, 0.675, 5.162, 
  3.039, 0., 0.096, 0.73, "", "", "", "", "", "", "", "", "", "", "", "", 
  327., 0.11, 0.047, 21.4, "samples tested", "", "", "", "", "", "", "", "", 
  "", 87.04, 2.961161*^6, 266.879, 31.4, 9.684, 6.39, 8193.571, "", 206.537, 
  11.28, 5.3, 28.6, 66.425, 1.7, 74.47, 0.734}, 
 {"JAM", "North America", "Jamaica", "2020-05-05", 473., 2., 15.571, 9., 0., 
  0.286, 159.735, 0.675, 5.259, 3.039, 0., 0.096, 0.71, "", "", "", "", "", 
  "", "", "", "", 5940., 2.006, "", 317., 0.107, 0.049, 20.4, 
  "samples tested", "", "", "", "", "", "", "", "", "", 87.04, 2.961161*^6, 
  266.879, 31.4, 9.684, 6.39, 8193.571, "", 206.537, 11.28, 5.3, 28.6, 
  66.425, 1.7, 74.47, 0.734}, {"JAM", "North America", "Jamaica", 
  "2020-05-06", 478., 5., 11.714, 9., 0., 0.286, 161.423, 1.689, 3.956, 
  3.039, 0., 0.096, 0.69, "", "", "", "", "", "", "", "", "", "", "", "", 
  308., 0.104, 0.038, 26.3, "samples tested", "", "", "", "", "", "", "", "", 
  "", 87.04, 2.961161*^6, 266.879, 31.4, 9.684, 6.39, 8193.571, "", 206.537, 
  11.28, 5.3, 28.6, 66.425, 1.7, 74.47, 0.734}, 
 {"JAM", "North America", "Jamaica", "2020-05-07", 488., 10., 9.429, 9., 0., 
  0.143, 164.8, 3.377, 3.184, 3.039, 0., 0.048, 0.68, "", "", "", "", "", "", 
  "", "", "", "", "", "", 269., 0.091, 0.035, 28.5, "samples tested", "", "", 
  "", "", "", "", "", "", "", 87.04, 2.961161*^6, 266.879, 31.4, 9.684, 6.39, 
  8193.571, "", 206.537, 11.28, 5.3, 28.6, 66.425, 1.7, 74.47, 0.734}, 
 {"JAM", "North America", "Jamaica", "2020-05-08", 490., 2., 8.286, 9., 0., 
  0.143, 165.476, 0.675, 2.798, 3.039, 0., 0.048, 0.66, "", "", "", "", "", 
  "", "", "", "", "", "", "", 249., 0.084, 0.033, 30.1, "samples tested", "", 
  "", "", "", "", "", "", "", "", 87.04, 2.961161*^6, 266.879, 31.4, 9.684, 
  6.39, 8193.571, "", 206.537, 11.28, 5.3, 28.6, 66.425, 1.7, 74.47, 0.734}, 
 {"JAM", "North America", "Jamaica", "2020-05-09", 490., 0., 3.857, 9., 0., 
  0.143, 165.476, 0., 1.303, 3.039, 0., 0.048, 0.66, "", "", "", "", "", "", 
  "", "", "", "", "", "", 211., 0.071, 0.018, 54.7, "samples tested", "", "", 
  "", "", "", "", "", "", "", 87.04, 2.961161*^6, 266.879, 31.4, 9.684, 6.39, 
  8193.571, "", 206.537, 11.28, 5.3, 28.6, 66.425, 1.7, 74.47, 0.734}, 
 {"JAM", "North America", "Jamaica", "2020-05-10", 502., 12., 4.714, 9., 0., 
  0., 169.528, 4.052, 1.592, 3.039, 0., 0., 0.66, "", "", "", "", "", "", "", 
  "", "", 6839., 2.31, "", 178., 0.06, 0.026, 37.8, "samples tested", "", "", 
  "", "", "", "", "", "", "", 87.04, 2.961161*^6, 266.879, 31.4, 9.684, 6.39, 
  8193.571, "", 206.537, 11.28, 5.3, 28.6, 66.425, 1.7, 74.47, 0.734}, 
 {"JAM", "North America", "Jamaica", "2020-05-11", 505., 3., 4.857, 9., 0., 
  0., 170.541, 1.013, 1.64, 3.039, 0., 0., 0.66, "", "", "", "", "", "", "", 
  "", "", "", "", "", 183., 0.062, 0.027, 37.7, "samples tested", "", "", "", 
  "", "", "", "", "", "", 87.04, 2.961161*^6, 266.879, 31.4, 9.684, 6.39, 
  8193.571, "", 206.537, 11.28, 5.3, 28.6, 66.425, 1.7, 74.47, 0.734}, 
 {"JAM", "North America", "Jamaica", "2020-05-12", 507., 2., 4.857, 9., 0., 
  0., 171.217, 0.675, 1.64, 3.039, 0., 0., 0.66, "", "", "", "", "", "", "", 
  "", "", "", "", "", 188., 0.063, 0.026, 38.7, "samples tested", "", "", "", 
  "", "", "", "", "", "", 87.04, 2.961161*^6, 266.879, 31.4, 9.684, 6.39, 
  8193.571, "", 206.537, 11.28, 5.3, 28.6, 66.425, 1.7, 74.47, 0.734}, 
 {"JAM", "North America", "Jamaica", "2020-05-13", 509., 2., 4.429, 9., 0., 
  0., 171.892, 0.675, 1.496, 3.039, 0., 0., 0.66, "", "", "", "", "", "", "", 
  "", "", "", "", "", 192., 0.065, 0.023, 43.4, "samples tested", "", "", "", 
  "", "", "", "", "", "", 87.04, 2.961161*^6, 266.879, 31.4, 9.684, 6.39, 
  8193.571, "", 206.537, 11.28, 5.3, 28.6, 66.425, 1.7, 74.47, 0.734}, 
 {"JAM", "North America", "Jamaica", "2020-05-14", 509., 0., 3., 9., 0., 0., 
  171.892, 0., 1.013, 3.039, 0., 0., 0.67, "", "", "", "", "", "", "", "", 
  "", "", "", "", 197., 0.067, 0.015, 65.7, "samples tested", "", "", "", "", 
  "", "", "", "", "", 87.04, 2.961161*^6, 266.879, 31.4, 9.684, 6.39, 
  8193.571, "", 206.537, 11.28, 5.3, 28.6, 66.425, 1.7, 74.47, 0.734}, 
 {"JAM", "North America", "Jamaica", "2020-05-15", 511., 2., 3., 9., 0., 0., 
  172.567, 0.675, 1.013, 3.039, 0., 0., 0.69, "", "", "", "", "", "", "", "", 
  "", 7886., 2.663, "", 201., 0.068, 0.015, 67., "samples tested", "", "", 
  "", "", "", "", "", "", "", 87.04, 2.961161*^6, 266.879, 31.4, 9.684, 6.39, 
  8193.571, "", 206.537, 11.28, 5.3, 28.6, 66.425, 1.7, 74.47, 0.734}, 
 {"JAM", "North America", "Jamaica", "2020-05-16", 517., 6., 3.857, 9., 0., 
  0., 174.594, 2.026, 1.303, 3.039, 0., 0., 0.71, "", "", "", "", "", "", "", 
  "", 242., 8128., 2.745, 0.082, 210., 0.071, 0.018, 54.4, "samples tested", 
  "", "", "", "", "", "", "", "", "", 87.04, 2.961161*^6, 266.879, 31.4, 
  9.684, 6.39, 8193.571, "", 206.537, 11.28, 5.3, 28.6, 66.425, 1.7, 74.47, 
  0.734}, {"JAM", "North America", "Jamaica", "2020-05-17", 520., 3., 2.571, 
  9., 0., 0., 175.607, 1.013, 0.868, 3.039, 0., 0., 0.74, "", "", "", "", "", 
  "", "", "", 322., 8450., 2.854, 0.109, 230., 0.078, 0.011, 89.5, 
  "samples tested", "", "", "", "", "", "", "", "", "", 87.04, 2.961161*^6, 
  266.879, 31.4, 9.684, 6.39, 8193.571, "", 206.537, 11.28, 5.3, 28.6, 
  66.425, 1.7, 74.47, 0.734}, {"JAM", "North America", "Jamaica", 
  "2020-05-18", 520., 0., 2.143, 9., 0., 0., 175.607, 0., 0.724, 3.039, 0., 
  0., 0.76, "", "", "", "", "", "", "", "", "", "", "", "", 222., 0.075, 
  0.01, 103.6, "samples tested", "", "", "", "", "", "", "", "", "", 87.04, 
  2.961161*^6, 266.879, 31.4, 9.684, 6.39, 8193.571, "", 206.537, 11.28, 5.3, 
  28.6, 66.425, 1.7, 74.47, 0.734}, {"JAM", "North America", "Jamaica", 
  "2020-05-19", 520., 0., 1.857, 9., 0., 0., 175.607, 0., 0.627, 3.039, 0., 
  0., 0.8, "", "", "", "", "", "", "", "", "", 8754., 2.956, "", 214., 0.072, 
  0.009, 115.2, "samples tested", "", "", "", "", "", "", "", "", "", 87.04, 
  2.961161*^6, 266.879, 31.4, 9.684, 6.39, 8193.571, "", 206.537, 11.28, 5.3, 
  28.6, 66.425, 1.7, 74.47, 0.734}, {"JAM", "North America", "Jamaica", 
  "2020-05-20", 529., 9., 2.857, 9., 0., 0., 178.646, 3.039, 0.965, 3.039, 
  0., 0., 0.84, "", "", "", "", "", "", "", "", 195., 8949., 3.022, 0.066, 
  212., 0.072, 0.013, 74.2, "samples tested", "", "", "", "", "", "", "", "", 
  "", 87.04, 2.961161*^6, 266.879, 31.4, 9.684, 6.39, 8193.571, "", 206.537, 
  11.28, 5.3, 28.6, 66.425, 1.7, 74.47, 0.734}, 
 {"JAM", "North America", "Jamaica", "2020-05-21", 534., 5., 3.571, 9., 0., 
  0., 180.335, 1.689, 1.206, 3.039, 0., 0., 0.86, "", "", "", "", "", "", "", 
  "", 157., 9106., 3.075, 0.053, 204., 0.069, 0.018, 57.1, "samples tested", 
  "", "", "", "", "", "", "", "", "", 87.04, 2.961161*^6, 266.879, 31.4, 
  9.684, 6.39, 8193.571, "", 206.537, 11.28, 5.3, 28.6, 66.425, 1.7, 74.47, 
  0.734}, {"JAM", "North America", "Jamaica", "2020-05-22", 544., 10., 4.714, 
  9., 0., 0., 183.712, 3.377, 1.592, 3.039, 0., 0., 0.88, "", "", "", "", "", 
  "", "", "", 372., 9478., 3.201, 0.126, 227., 0.077, 0.021, 48.2, 
  "samples tested", "", "", "", "", "", "", "", "", "", 87.04, 2.961161*^6, 
  266.879, 31.4, 9.684, 6.39, 8193.571, "", 206.537, 11.28, 5.3, 28.6, 
  66.425, 1.7, 74.47, 0.734}, {"JAM", "North America", "Jamaica", 
  "2020-05-23", 550., 6., 4.714, 9., 0., 0., 185.738, 2.026, 1.592, 3.039, 
  0., 0., 0.88, "", "", "", "", "", "", "", "", 413., 9891., 3.34, 0.139, 
  252., 0.085, 0.019, 53.5, "samples tested", "", "", "", "", "", "", "", "", 
  "", 87.04, 2.961161*^6, 266.879, 31.4, 9.684, 6.39, 8193.571, "", 206.537, 
  11.28, 5.3, 28.6, 66.425, 1.7, 74.47, 0.734}, 
 {"JAM", "North America", "Jamaica", "2020-05-24", 552., 2., 4.571, 9., 0., 
  0., 186.413, 0.675, 1.544, 3.039, 0., 0., 0.88, "", "", "", "", "", "", "", 
  "", 315., 10206., 3.447, 0.106, 251., 0.085, 0.018, 54.9, "samples tested", 
  "", "", "", "", "", "", "", "", "", 87.04, 2.961161*^6, 266.879, 31.4, 
  9.684, 6.39, 8193.571, "", 206.537, 11.28, 5.3, 28.6, 66.425, 1.7, 74.47, 
  0.734}, {"JAM", "North America", "Jamaica", "2020-05-25", 556., 4., 5.143, 
  9., 0., 0., 187.764, 1.351, 1.737, 3.039, 0., 0., 0.88, "", "", "", "", "", 
  "", "", "", 335., 10541., 3.56, 0.113, 277., 0.094, 0.019, 53.9, 
  "samples tested", "", "", "", "", "", "", "", "", "", 87.04, 2.961161*^6, 
  266.879, 31.4, 9.684, 6.39, 8193.571, "", 206.537, 11.28, 5.3, 28.6, 
  66.425, 1.7, 74.47, 0.734}, {"JAM", "North America", "Jamaica", 
  "2020-05-26", 564., 8., 6.286, 9., 0., 0., 190.466, 2.702, 2.123, 3.039, 
  0., 0., 0.89, "", "", "", "", "", "", "", "", "", "", "", "", 304., 0.103, 
  0.021, 48.4, "samples tested", "", "", "", "", "", "", "", "", "", 87.04, 
  2.961161*^6, 266.879, 31.4, 9.684, 6.39, 8193.571, "", 206.537, 11.28, 5.3, 
  28.6, 66.425, 1.7, 74.47, 0.734}, {"JAM", "North America", "Jamaica", 
  "2020-05-27", 569., 5., 5.714, 9., 0., 0., 192.154, 1.689, 1.93, 3.039, 0., 
  0., 0.88, "", "", "", "", "", "", "", "", "", 11226., 3.791, "", 325., 
  0.11, 0.018, 56.9, "samples tested", "", "", "", "", "", "", "", "", "", 
  87.04, 2.961161*^6, 266.879, 31.4, 9.684, 6.39, 8193.571, "", 206.537, 
  11.28, 5.3, 28.6, 66.425, 1.7, 74.47, 0.734}, 
 {"JAM", "North America", "Jamaica", "2020-05-28", 569., 0., 5., 9., 0., 0., 
  192.154, 0., 1.689, 3.039, 0., 0., 0.87, "", "", "", "", "", "", "", "", 
  201., 11427., 3.859, 0.068, 332., 0.112, 0.015, 66.4, "samples tested", "", 
  "", "", "", "", "", "", "", "", 87.04, 2.961161*^6, 266.879, 31.4, 9.684, 
  6.39, 8193.571, "", 206.537, 11.28, 5.3, 28.6, 66.425, 1.7, 74.47, 0.734}, 
 {"JAM", "North America", "Jamaica", "2020-05-29", 575., 6., 4.429, 9., 0., 
  0., 194.181, 2.026, 1.496, 3.039, 0., 0., 0.87, "", "", "", "", "", "", "", 
  "", 602., 12029., 4.062, 0.203, 364., 0.123, 0.012, 82.2, "samples tested", 
  "", "", "", "", "", "", "", "", "", 87.04, 2.961161*^6, 266.879, 31.4, 
  9.684, 6.39, 8193.571, "", 206.537, 11.28, 5.3, 28.6, 66.425, 1.7, 74.47, 
  0.734}, {"JAM", "North America", "Jamaica", "2020-05-30", 581., 6., 4.429, 
  9., 0., 0., 196.207, 2.026, 1.496, 3.039, 0., 0., 0.87, "", "", "", "", "", 
  "", "", "", 310., 12339., 4.167, 0.105, 350., 0.118, 0.013, 79., 
  "samples tested", "", "", "", "", "", "", "", "", "", 87.04, 2.961161*^6, 
  266.879, 31.4, 9.684, 6.39, 8193.571, "", 206.537, 11.28, 5.3, 28.6, 
  66.425, 1.7, 74.47, 0.734}, {"JAM", "North America", "Jamaica", 
  "2020-05-31", 586., 5., 4.857, 9., 0., 0., 197.895, 1.689, 1.64, 3.039, 0., 
  0., 0.87, "", "", "", "", "", "", "", "", 328., 12667., 4.278, 0.111, 352., 
  0.119, 0.014, 72.5, "samples tested", "", "", "", "", "", "", "", "", "", 
  84.26, 2.961161*^6, 266.879, 31.4, 9.684, 6.39, 8193.571, "", 206.537, 
  11.28, 5.3, 28.6, 66.425, 1.7, 74.47, 0.734}, 
 {"JAM", "North America", "Jamaica", "2020-06-01", 588., 2., 4.571, 9., 0., 
  0., 198.571, 0.675, 1.544, 3.039, 0., 0., 0.86, "", "", "", "", "", "", "", 
  "", 492., 13159., 4.444, 0.166, 374., 0.126, 0.012, 81.8, "samples tested", 
  "", "", "", "", "", "", "", "", "", 80.56, 2.961161*^6, 266.879, 31.4, 
  9.684, 6.39, 8193.571, "", 206.537, 11.28, 5.3, 28.6, 66.425, 1.7, 74.47, 
  0.734}, {"JAM", "North America", "Jamaica", "2020-06-02", 590., 2., 3.714, 
  9., 0., 0., 199.246, 0.675, 1.254, 3.039, 0., 0., 0.85, "", "", "", "", "", 
  "", "", "", 215., 13374., 4.516, 0.073, 356., 0.12, 0.01, 95.9, 
  "samples tested", "", "", "", "", "", "", "", "", "", 76.85, 2.961161*^6, 
  266.879, 31.4, 9.684, 6.39, 8193.571, "", 206.537, 11.28, 5.3, 28.6, 
  66.425, 1.7, 74.47, 0.734}, {"JAM", "North America", "Jamaica", 
  "2020-06-03", 591., 1., 3.143, 10., 1., 0.143, 199.584, 0.338, 1.061, 
  3.377, 0.338, 0.048, 0.85, "", "", "", "", "", "", "", "", "", "", "", "", 
  322., 0.109, 0.01, 102.4, "samples tested", "", "", "", "", "", "", "", "", 
  "", 76.85, 2.961161*^6, 266.879, 31.4, 9.684, 6.39, 8193.571, "", 206.537, 
  11.28, 5.3, 28.6, 66.425, 1.7, 74.47, 0.734}, 
 {"JAM", "North America", "Jamaica", "2020-06-04", 591., 0., 3.143, 10., 0., 
  0.143, 199.584, 0., 1.061, 3.377, 0., 0.048, 0.86, "", "", "", "", "", "", 
  "", "", "", 13583., 4.587, "", 308., 0.104, 0.01, 98., "samples tested", 
  "", "", "", "", "", "", "", "", "", 76.85, 2.961161*^6, 266.879, 31.4, 
  9.684, 6.39, 8193.571, "", 206.537, 11.28, 5.3, 28.6, 66.425, 1.7, 74.47, 
  0.734}, {"JAM", "North America", "Jamaica", "2020-06-05", 595., 4., 2.857, 
  10., 0., 0.143, 200.935, 1.351, 0.965, 3.377, 0., 0.048, 0.88, "", "", "", 
  "", "", "", "", "", 378., 13961., 4.715, 0.128, 276., 0.093, 0.01, 96.6, 
  "samples tested", "", "", "", "", "", "", "", "", "", 76.85, 2.961161*^6, 
  266.879, 31.4, 9.684, 6.39, 8193.571, "", 206.537, 11.28, 5.3, 28.6, 
  66.425, 1.7, 74.47, 0.734}, {"JAM", "North America", "Jamaica", 
  "2020-06-06", 596., 1., 2.143, 10., 0., 0.143, 201.272, 0.338, 0.724, 
  3.377, 0., 0.048, 0.91, "", "", "", "", "", "", "", "", 230., 14191., 
  4.792, 0.078, 265., 0.089, 0.008, 123.7, "samples tested", "", "", "", "", 
  "", "", "", "", "", 76.85, 2.961161*^6, 266.879, 31.4, 9.684, 6.39, 
  8193.571, "", 206.537, 11.28, 5.3, 28.6, 66.425, 1.7, 74.47, 0.734}, 
 {"JAM", "North America", "Jamaica", "2020-06-07", 598., 2., 1.714, 10., 0., 
  0.143, 201.948, 0.675, 0.579, 3.377, 0., 0.048, 0.93, "", "", "", "", "", 
  "", "", "", 361., 14552., 4.914, 0.122, 269., 0.091, 0.006, 156.9, 
  "samples tested", "", "", "", "", "", "", "", "", "", 76.85, 2.961161*^6, 
  266.879, 31.4, 9.684, 6.39, 8193.571, "", 206.537, 11.28, 5.3, 28.6, 
  66.425, 1.7, 74.47, 0.734}, {"JAM", "North America", "Jamaica", 
  "2020-06-08", 599., 1., 1.571, 10., 0., 0.143, 202.286, 0.338, 0.531, 
  3.377, 0., 0.048, 0.97, "", "", "", "", "", "", "", "", 215., 14767., 
  4.987, 0.073, 230., 0.078, 0.007, 146.4, "samples tested", "", "", "", "", 
  "", "", "", "", "", 73.15, 2.961161*^6, 266.879, 31.4, 9.684, 6.39, 
  8193.571, "", 206.537, 11.28, 5.3, 28.6, 66.425, 1.7, 74.47, 0.734}, 
 {"JAM", "North America", "Jamaica", "2020-06-09", 605., 6., 2.143, 10., 0., 
  0.143, 204.312, 2.026, 0.724, 3.377, 0., 0.048, 1.01, "", "", "", "", "", 
  "", "", "", 209., 14976., 5.057, 0.071, 229., 0.077, 0.009, 106.9, 
  "samples tested", "", "", "", "", "", "", "", "", "", 73.15, 2.961161*^6, 
  266.879, 31.4, 9.684, 6.39, 8193.571, "", 206.537, 11.28, 5.3, 28.6, 
  66.425, 1.7, 74.47, 0.734}, {"JAM", "North America", "Jamaica", 
  "2020-06-10", 605., 0., 2., 10., 0., 0., 204.312, 0., 0.675, 3.377, 0., 0., 
  1.02, "", "", "", "", "", "", "", "", 138., 15114., 5.104, 0.047, 234., 
  0.079, 0.009, 117., "samples tested", "", "", "", "", "", "", "", "", "", 
  73.15, 2.961161*^6, 266.879, 31.4, 9.684, 6.39, 8193.571, "", 206.537, 
  11.28, 5.3, 28.6, 66.425, 1.7, 74.47, 0.734}, 
 {"JAM", "North America", "Jamaica", "2020-06-11", 611., 6., 2.857, 10., 0., 
  0., 206.338, 2.026, 0.965, 3.377, 0., 0., 1.06, "", "", "", "", "", "", "", 
  "", 319., 15433., 5.212, 0.108, 264., 0.089, 0.011, 92.4, "samples tested", 
  "", "", "", "", "", "", "", "", "", 73.15, 2.961161*^6, 266.879, 31.4, 
  9.684, 6.39, 8193.571, "", 206.537, 11.28, 5.3, 28.6, 66.425, 1.7, 74.47, 
  0.734}, {"JAM", "North America", "Jamaica", "2020-06-12", 614., 3., 2.714, 
  10., 0., 0., 207.351, 1.013, 0.917, 3.377, 0., 0., 1.07, "", "", "", "", 
  "", "", "", "", 372., 15805., 5.337, 0.126, 263., 0.089, 0.01, 96.9, 
  "samples tested", "", "", "", "", "", "", "", "", "", 73.15, 2.961161*^6, 
  266.879, 31.4, 9.684, 6.39, 8193.571, "", 206.537, 11.28, 5.3, 28.6, 
  66.425, 1.7, 74.47, 0.734}, {"JAM", "North America", "Jamaica", 
  "2020-06-13", 615., 1., 2.714, 10., 0., 0., 207.689, 0.338, 0.917, 3.377, 
  0., 0., 1.09, "", "", "", "", "", "", "", "", 297., 16102., 5.438, 0.1, 
  273., 0.092, 0.01, 100.6, "samples tested", "", "", "", "", "", "", "", "", 
  "", 73.15, 2.961161*^6, 266.879, 31.4, 9.684, 6.39, 8193.571, "", 206.537, 
  11.28, 5.3, 28.6, 66.425, 1.7, 74.47, 0.734}, 
 {"JAM", "North America", "Jamaica", "2020-06-14", 617., 2., 2.714, 10., 0., 
  0., 208.364, 0.675, 0.917, 3.377, 0., 0., 1.13, "", "", "", "", "", "", "", 
  "", 344., 16446., 5.554, 0.116, 271., 0.092, 0.01, 99.9, "samples tested", 
  "", "", "", "", "", "", "", "", "", 73.15, 2.961161*^6, 266.879, 31.4, 
  9.684, 6.39, 8193.571, "", 206.537, 11.28, 5.3, 28.6, 66.425, 1.7, 74.47, 
  0.734}, {"JAM", "North America", "Jamaica", "2020-06-15", 621., 4., 3.143, 
  10., 0., 0., 209.715, 1.351, 1.061, 3.377, 0., 0., 1.16, "", "", "", "", 
  "", "", "", "", 398., 16844., 5.688, 0.134, 297., 0.1, 0.011, 94.5, 
  "samples tested", "", "", "", "", "", "", "", "", "", 64.81, 2.961161*^6, 
  266.879, 31.4, 9.684, 6.39, 8193.571, "", 206.537, 11.28, 5.3, 28.6, 
  66.425, 1.7, 74.47, 0.734}, {"JAM", "North America", "Jamaica", 
  "2020-06-16", 621., 0., 2.286, 10., 0., 0., 209.715, 0., 0.772, 3.377, 0., 
  0., 1.2, "", "", "", "", "", "", "", "", 55., 16899., 5.707, 0.019, 275., 
  0.093, 0.008, 120.3, "samples tested", "", "", "", "", "", "", "", "", "", 
  64.81, 2.961161*^6, 266.879, 31.4, 9.684, 6.39, 8193.571, "", 206.537, 
  11.28, 5.3, 28.6, 66.425, 1.7, 74.47, 0.734}, 
 {"JAM", "North America", "Jamaica", "2020-06-17", 626., 5., 3., 10., 0., 0., 
  211.404, 1.689, 1.013, 3.377, 0., 0., 1.25, "", "", "", "", "", "", "", "", 
  516., 17415., 5.881, 0.174, 329., 0.111, 0.009, 109.7, "samples tested", 
  "", "", "", "", "", "", "", "", "", 64.81, 2.961161*^6, 266.879, 31.4, 
  9.684, 6.39, 8193.571, "", 206.537, 11.28, 5.3, 28.6, 66.425, 1.7, 74.47, 
  0.734}, {"JAM", "North America", "Jamaica", "2020-06-18", 638., 12., 3.857, 
  10., 0., 0., 215.456, 4.052, 1.303, 3.377, 0., 0., 1.28, "", "", "", "", 
  "", "", "", "", 1149., 18564., 6.269, 0.388, 447., 0.151, 0.009, 115.9, 
  "samples tested", "", "", "", "", "", "", "", "", "", 64.81, 2.961161*^6, 
  266.879, 31.4, 9.684, 6.39, 8193.571, "", 206.537, 11.28, 5.3, 28.6, 
  66.425, 1.7, 74.47, 0.734}, {"JAM", "North America", "Jamaica", 
  "2020-06-19", 652., 14., 5.429, 10., 0., 0., 220.184, 4.728, 1.833, 3.377, 
  0., 0., 1.27, "", "", "", "", "", "", "", "", 992., 19556., 6.604, 0.335, 
  536., 0.181, 0.01, 98.7, "samples tested", "", "", "", "", "", "", "", "", 
  "", 64.81, 2.961161*^6, 266.879, 31.4, 9.684, 6.39, 8193.571, "", 206.537, 
  11.28, 5.3, 28.6, 66.425, 1.7, 74.47, 0.734}, 
 {"JAM", "North America", "Jamaica", "2020-06-20", 657., 5., 6., 10., 0., 0., 
  221.872, 1.689, 2.026, 3.377, 0., 0., 1.24, "", "", "", "", "", "", "", "", 
  544., 20100., 6.788, 0.184, 571., 0.193, 0.011, 95.2, "samples tested", "", 
  "", "", "", "", "", "", "", "", 64.81, 2.961161*^6, 266.879, 31.4, 9.684, 
  6.39, 8193.571, "", 206.537, 11.28, 5.3, 28.6, 66.425, 1.7, 74.47, 0.734}, 
 {"JAM", "North America", "Jamaica", "2020-06-21", 659., 2., 6., 10., 0., 0., 
  222.548, 0.675, 2.026, 3.377, 0., 0., 1.21, "", "", "", "", "", "", "", "", 
  274., 20374., 6.88, 0.093, 561., 0.189, 0.011, 93.5, "samples tested", "", 
  "", "", "", "", "", "", "", "", 64.81, 2.961161*^6, 266.879, 31.4, 9.684, 
  6.39, 8193.571, "", 206.537, 11.28, 5.3, 28.6, 66.425, 1.7, 74.47, 0.734}, 
 {"JAM", "North America", "Jamaica", "2020-06-22", 665., 6., 6.286, 10., 0., 
  0., 224.574, 2.026, 2.123, 3.377, 0., 0., 1.19, "", "", "", "", "", "", "", 
  "", 843., 21217., 7.165, 0.285, 625., 0.211, 0.01, 99.4, "samples tested", 
  "", "", "", "", "", "", "", "", "", 64.81, 2.961161*^6, 266.879, 31.4, 
  9.684, 6.39, 8193.571, "", 206.537, 11.28, 5.3, 28.6, 66.425, 1.7, 74.47, 
  0.734}, {"JAM", "North America", "Jamaica", "2020-06-23", 670., 5., 7., 
  10., 0., 0., 226.263, 1.689, 2.364, 3.377, 0., 0., 1.17, "", "", "", "", 
  "", "", "", "", 379., 21596., 7.293, 0.128, 671., 0.227, 0.01, 95.9, 
  "samples tested", "", "", "", "", "", "", "", "", "", 64.81, 2.961161*^6, 
  266.879, 31.4, 9.684, 6.39, 8193.571, "", 206.537, 11.28, 5.3, 28.6, 
  66.425, 1.7, 74.47, 0.734}, {"JAM", "North America", "Jamaica", 
  "2020-06-24", 678., 8., 7.429, 10., 0., 0., 228.964, 2.702, 2.509, 3.377, 
  0., 0., 1.15, "", "", "", "", "", "", "", "", 602., 22198., 7.496, 0.203, 
  683., 0.231, 0.011, 91.9, "samples tested", "", "", "", "", "", "", "", "", 
  "", 64.81, 2.961161*^6, 266.879, 31.4, 9.684, 6.39, 8193.571, "", 206.537, 
  11.28, 5.3, 28.6, 66.425, 1.7, 74.47, 0.734}, 
 {"JAM", "North America", "Jamaica", "2020-06-25", 684., 6., 6.571, 10., 0., 
  0., 230.99, 2.026, 2.219, 3.377, 0., 0., 1.12, "", "", "", "", "", "", "", 
  "", 451., 22649., 7.649, 0.152, 584., 0.197, 0.011, 88.9, "samples tested", 
  "", "", "", "", "", "", "", "", "", 64.81, 2.961161*^6, 266.879, 31.4, 
  9.684, 6.39, 8193.571, "", 206.537, 11.28, 5.3, 28.6, 66.425, 1.7, 74.47, 
  0.734}, {"JAM", "North America", "Jamaica", "2020-06-26", 686., 2., 4.857, 
  10., 0., 0., 231.666, 0.675, 1.64, 3.377, 0., 0., 1.1, "", "", "", "", "", 
  "", "", "", 615., 23264., 7.856, 0.208, 530., 0.179, 0.009, 109.1, 
  "samples tested", "", "", "", "", "", "", "", "", "", 64.81, 2.961161*^6, 
  266.879, 31.4, 9.684, 6.39, 8193.571, "", 206.537, 11.28, 5.3, 28.6, 
  66.425, 1.7, 74.47, 0.734}, {"JAM", "North America", "Jamaica", 
  "2020-06-27", 690., 4., 4.714, 10., 0., 0., 233.017, 1.351, 1.592, 3.377, 
  0., 0., 1.09, "", "", "", "", "", "", "", "", 256., 23520., 7.943, 0.086, 
  489., 0.165, 0.01, 103.7, "samples tested", "", "", "", "", "", "", "", "", 
  "", 64.81, 2.961161*^6, 266.879, 31.4, 9.684, 6.39, 8193.571, "", 206.537, 
  11.28, 5.3, 28.6, 66.425, 1.7, 74.47, 0.734}, 
 {"JAM", "North America", "Jamaica", "2020-06-28", 696., 6., 5.286, 10., 0., 
  0., 235.043, 2.026, 1.785, 3.377, 0., 0., 1.08, "", "", "", "", "", "", "", 
  "", 277., 23797., 8.036, 0.094, 489., 0.165, 0.011, 92.5, "samples tested", 
  "", "", "", "", "", "", "", "", "", 64.81, 2.961161*^6, 266.879, 31.4, 
  9.684, 6.39, 8193.571, "", 206.537, 11.28, 5.3, 28.6, 66.425, 1.7, 74.47, 
  0.734}, {"JAM", "North America", "Jamaica", "2020-06-29", 698., 2., 4.714, 
  10., 0., 0., 235.718, 0.675, 1.592, 3.377, 0., 0., 1.08, "", "", "", "", 
  "", "", "", "", 319., 24116., 8.144, 0.108, 414., 0.14, 0.011, 87.8, 
  "samples tested", "", "", "", "", "", "", "", "", "", 64.81, 2.961161*^6, 
  266.879, 31.4, 9.684, 6.39, 8193.571, "", 206.537, 11.28, 5.3, 28.6, 
  66.425, 1.7, 74.47, 0.734}, {"JAM", "North America", "Jamaica", 
  "2020-06-30", 702., 4., 4.571, 10., 0., 0., 237.069, 1.351, 1.544, 3.377, 
  0., 0., 1.08, "", "", "", "", "", "", "", "", 327., 24443., 8.255, 0.11, 
  407., 0.137, 0.011, 89., "samples tested", "", "", "", "", "", "", "", "", 
  "", 64.81, 2.961161*^6, 266.879, 31.4, 9.684, 6.39, 8193.571, "", 206.537, 
  11.28, 5.3, 28.6, 66.425, 1.7, 74.47, 0.734}, 
 {"JAM", "North America", "Jamaica", "2020-07-01", 707., 5., 4.143, 10., 0., 
  0., 238.758, 1.689, 1.399, 3.377, 0., 0., 1.08, "", "", "", "", "", "", "", 
  "", 444., 24887., 8.404, 0.15, 384., 0.13, 0.011, 92.7, "samples tested", 
  "", "", "", "", "", "", "", "", "", 64.81, 2.961161*^6, 266.879, 31.4, 
  9.684, 6.39, 8193.571, "", 206.537, 11.28, 5.3, 28.6, 66.425, 1.7, 74.47, 
  0.734}, {"JAM", "North America", "Jamaica", "2020-07-02", 715., 8., 4.429, 
  10., 0., 0., 241.459, 2.702, 1.496, 3.377, 0., 0., 1.08, "", "", "", "", 
  "", "", "", "", 285., 25172., 8.501, 0.096, 360., 0.122, 0.012, 81.3, 
  "samples tested", "", "", "", "", "", "", "", "", "", 64.81, 2.961161*^6, 
  266.879, 31.4, 9.684, 6.39, 8193.571, "", 206.537, 11.28, 5.3, 28.6, 
  66.425, 1.7, 74.47, 0.734}, {"JAM", "North America", "Jamaica", 
  "2020-07-03", 721., 6., 5., 10., 0., 0., 243.486, 2.026, 1.689, 3.377, 0., 
  0., 1.08, "", "", "", "", "", "", "", "", 510., 25682., 8.673, 0.172, 345., 
  0.117, 0.014, 69., "samples tested", "", "", "", "", "", "", "", "", "", 
  68.52, 2.961161*^6, 266.879, 31.4, 9.684, 6.39, 8193.571, "", 206.537, 
  11.28, 5.3, 28.6, 66.425, 1.7, 74.47, 0.734}, 
 {"JAM", "North America", "Jamaica", "2020-07-04", 728., 7., 5.429, 10., 0., 
  0., 245.85, 2.364, 1.833, 3.377, 0., 0., 1.07, "", "", "", "", "", "", "", 
  "", 259., 25941., 8.76, 0.087, 346., 0.117, 0.016, 63.7, "samples tested", 
  "", "", "", "", "", "", "", "", "", 68.52, 2.961161*^6, 266.879, 31.4, 
  9.684, 6.39, 8193.571, "", 206.537, 11.28, 5.3, 28.6, 66.425, 1.7, 74.47, 
  0.734}, {"JAM", "North America", "Jamaica", "2020-07-05", 732., 4., 5.143, 
  10., 0., 0., 247.2, 1.351, 1.737, 3.377, 0., 0., 1.06, "", "", "", "", "", 
  "", "", "", 529., 26470., 8.939, 0.179, 382., 0.129, 0.013, 74.3, 
  "samples tested", "", "", "", "", "", "", "", "", "", 68.52, 2.961161*^6, 
  266.879, 31.4, 9.684, 6.39, 8193.571, "", 206.537, 11.28, 5.3, 28.6, 
  66.425, 1.7, 74.47, 0.734}, {"JAM", "North America", "Jamaica", 
  "2020-07-06", 737., 5., 5.571, 10., 0., 0., 248.889, 1.689, 1.882, 3.377, 
  0., 0., 1.05, "", "", "", "", "", "", "", "", 269., 26739., 9.03, 0.091, 
  375., 0.127, 0.015, 67.3, "samples tested", "", "", "", "", "", "", "", "", 
  "", 68.52, 2.961161*^6, 266.879, 31.4, 9.684, 6.39, 8193.571, "", 206.537, 
  11.28, 5.3, 28.6, 66.425, 1.7, 74.47, 0.734}, 
 {"JAM", "North America", "Jamaica", "2020-07-07", 745., 8., 6.143, 10., 0., 
  0., 251.591, 2.702, 2.074, 3.377, 0., 0., 1.05, "", "", "", "", "", "", "", 
  "", 343., 27082., 9.146, 0.116, 377., 0.127, 0.016, 61.4, "samples tested", 
  "", "", "", "", "", "", "", "", "", 68.52, 2.961161*^6, 266.879, 31.4, 
  9.684, 6.39, 8193.571, "", 206.537, 11.28, 5.3, 28.6, 66.425, 1.7, 74.47, 
  0.734}, {"JAM", "North America", "Jamaica", "2020-07-08", 751., 6., 6.286, 
  10., 0., 0., 253.617, 2.026, 2.123, 3.377, 0., 0., 1.04, "", "", "", "", 
  "", "", "", "", 217., 27299., 9.219, 0.073, 345., 0.117, 0.018, 54.9, 
  "samples tested", "", "", "", "", "", "", "", "", "", 68.52, 2.961161*^6, 
  266.879, 31.4, 9.684, 6.39, 8193.571, "", 206.537, 11.28, 5.3, 28.6, 
  66.425, 1.7, 74.47, 0.734}, {"JAM", "North America", "Jamaica", 
  "2020-07-09", 753., 2., 5.429, 10., 0., 0., 254.292, 0.675, 1.833, 3.377, 
  0., 0., 1.02, "", "", "", "", "", "", "", "", 176., 27475., 9.278, 0.059, 
  329., 0.111, 0.017, 60.6, "samples tested", "", "", "", "", "", "", "", "", 
  "", 68.52, 2.961161*^6, 266.879, 31.4, 9.684, 6.39, 8193.571, "", 206.537, 
  11.28, 5.3, 28.6, 66.425, 1.7, 74.47, 0.734}, 
 {"JAM", "North America", "Jamaica", "2020-07-10", 753., 0., 4.571, 10., 0., 
  0., 254.292, 0., 1.544, 3.377, 0., 0., 1.01, "", "", "", "", "", "", "", 
  "", 300., 27775., 9.38, 0.101, 299., 0.101, 0.015, 65.4, "samples tested", 
  "", "", "", "", "", "", "", "", "", 68.52, 2.961161*^6, 266.879, 31.4, 
  9.684, 6.39, 8193.571, "", 206.537, 11.28, 5.3, 28.6, 66.425, 1.7, 74.47, 
  0.734}, {"JAM", "North America", "Jamaica", "2020-07-11", 758., 5., 4.286, 
  10., 0., 0., 255.981, 1.689, 1.447, 3.377, 0., 0., 1.02, "", "", "", "", 
  "", "", "", "", 255., 28030., 9.466, 0.086, 298., 0.101, 0.014, 69.5, 
  "samples tested", "", "", "", "", "", "", "", "", "", 68.52, 2.961161*^6, 
  266.879, 31.4, 9.684, 6.39, 8193.571, "", 206.537, 11.28, 5.3, 28.6, 
  66.425, 1.7, 74.47, 0.734}, {"JAM", "North America", "Jamaica", 
  "2020-07-12", 758., 0., 3.714, 10., 0., 0., 255.981, 0., 1.254, 3.377, 0., 
  0., 1.03, "", "", "", "", "", "", "", "", 130., 28160., 9.51, 0.044, 241., 
  0.081, 0.015, 64.9, "samples tested", "", "", "", "", "", "", "", "", "", 
  68.52, 2.961161*^6, 266.879, 31.4, 9.684, 6.39, 8193.571, "", 206.537, 
  11.28, 5.3, 28.6, 66.425, 1.7, 74.47, 0.734}, 
 {"JAM", "North America", "Jamaica", "2020-07-13", 759., 1., 3.143, 10., 0., 
  0., 256.318, 0.338, 1.061, 3.377, 0., 0., 1.06, "", "", "", "", "", "", "", 
  "", 232., 28392., 9.588, 0.078, 236., 0.08, 0.013, 75.1, "samples tested", 
  "", "", "", "", "", "", "", "", "", 68.52, 2.961161*^6, 266.879, 31.4, 
  9.684, 6.39, 8193.571, "", 206.537, 11.28, 5.3, 28.6, 66.425, 1.7, 74.47, 
  0.734}, {"JAM", "North America", "Jamaica", "2020-07-14", 762., 3., 2.429, 
  10., 0., 0., 257.331, 1.013, 0.82, 3.377, 0., 0., 1.1, "", "", "", "", "", 
  "", "", "", 154., 28546., 9.64, 0.052, 209., 0.071, 0.012, 86., 
  "samples tested", "", "", "", "", "", "", "", "", "", 68.52, 2.961161*^6, 
  266.879, 31.4, 9.684, 6.39, 8193.571, "", 206.537, 11.28, 5.3, 28.6, 
  66.425, 1.7, 74.47, 0.734}, {"JAM", "North America", "Jamaica", 
  "2020-07-15", 763., 1., 1.714, 10., 0., 0., 257.669, 0.338, 0.579, 3.377, 
  0., 0., 1.14, "", "", "", "", "", "", "", "", 354., 28900., 9.76, 0.12, 
  229., 0.077, 0.007, 133.6, "samples tested", "", "", "", "", "", "", "", 
  "", "", 68.52, 2.961161*^6, 266.879, 31.4, 9.684, 6.39, 8193.571, "", 
  206.537, 11.28, 5.3, 28.6, 66.425, 1.7, 74.47, 0.734}, 
 {"JAM", "North America", "Jamaica", "2020-07-16", 765., 2., 1.714, 10., 0., 
  0., 258.345, 0.675, 0.579, 3.377, 0., 0., 1.19, "", "", "", "", "", "", "", 
  "", 483., 29383., 9.923, 0.163, 273., 0.092, 0.006, 159.3, 
  "samples tested", "", "", "", "", "", "", "", "", "", 68.52, 2.961161*^6, 
  266.879, 31.4, 9.684, 6.39, 8193.571, "", 206.537, 11.28, 5.3, 28.6, 
  66.425, 1.7, 74.47, 0.734}, {"JAM", "North America", "Jamaica", 
  "2020-07-17", 768., 3., 2.143, 10., 0., 0., 259.358, 1.013, 0.724, 3.377, 
  0., 0., 1.25, "", "", "", "", "", "", "", "", 208., 29591., 9.993, 0.07, 
  259., 0.087, 0.008, 120.9, "samples tested", "", "", "", "", "", "", "", 
  "", "", 68.52, 2.961161*^6, 266.879, 31.4, 9.684, 6.39, 8193.571, "", 
  206.537, 11.28, 5.3, 28.6, 66.425, 1.7, 74.47, 0.734}, 
 {"JAM", "North America", "Jamaica", "2020-07-18", 774., 6., 2.286, 10., 0., 
  0., 261.384, 2.026, 0.772, 3.377, 0., 0., 1.32, "", "", "", "", "", "", "", 
  "", 568., 30159., 10.185, 0.192, 304., 0.103, 0.008, 133., 
  "samples tested", "", "", "", "", "", "", "", "", "", 68.52, 2.961161*^6, 
  266.879, 31.4, 9.684, 6.39, 8193.571, "", 206.537, 11.28, 5.3, 28.6, 
  66.425, 1.7, 74.47, 0.734}, {"JAM", "North America", "Jamaica", 
  "2020-07-19", 790., 16., 4.571, 10., 0., 0., 266.787, 5.403, 1.544, 3.377, 
  0., 0., 1.37, "", "", "", "", "", "", "", "", 733., 30892., 10.432, 0.248, 
  390., 0.132, 0.012, 85.3, "samples tested", "", "", "", "", "", "", "", "", 
  "", 68.52, 2.961161*^6, 266.879, 31.4, 9.684, 6.39, 8193.571, "", 206.537, 
  11.28, 5.3, 28.6, 66.425, 1.7, 74.47, 0.734}, 
 {"JAM", "North America", "Jamaica", "2020-07-20", 809., 19., 7.143, 10., 0., 
  0., 273.204, 6.416, 2.412, 3.377, 0., 0., 1.37, "", "", "", "", "", "", "", 
  "", 1093., 31985., 10.802, 0.369, 513., 0.173, 0.014, 71.8, 
  "samples tested", "", "", "", "", "", "", "", "", "", 68.52, 2.961161*^6, 
  266.879, 31.4, 9.684, 6.39, 8193.571, "", 206.537, 11.28, 5.3, 28.6, 
  66.425, 1.7, 74.47, 0.734}, {"JAM", "North America", "Jamaica", 
  "2020-07-21", 810., 1., 6.857, 10., 0., 0., 273.541, 0.338, 2.316, 3.377, 
  0., 0., 1.34, "", "", "", "", "", "", "", "", 494., 32479., 10.968, 0.167, 
  562., 0.19, 0.012, 82., "samples tested", "", "", "", "", "", "", "", "", 
  "", 68.52, 2.961161*^6, 266.879, 31.4, 9.684, 6.39, 8193.571, "", 206.537, 
  11.28, 5.3, 28.6, 66.425, 1.7, 74.47, 0.734}, 
 {"JAM", "North America", "Jamaica", "2020-07-22", 816., 6., 7.571, 10., 0., 
  0., 275.568, 2.026, 2.557, 3.377, 0., 0., 1.32, "", "", "", "", "", "", "", 
  "", 628., 33107., 11.18, 0.212, 601., 0.203, 0.013, 79.4, "samples tested", 
  "", "", "", "", "", "", "", "", "", 68.52, 2.961161*^6, 266.879, 31.4, 
  9.684, 6.39, 8193.571, "", 206.537, 11.28, 5.3, 28.6, 66.425, 1.7, 74.47, 
  0.734}, {"JAM", "North America", "Jamaica", "2020-07-23", 821., 5., 8., 
  10., 0., 0., 277.256, 1.689, 2.702, 3.377, 0., 0., 1.31, "", "", "", "", 
  "", "", "", "", 589., 33696., 11.379, 0.199, 616., 0.208, 0.013, 77., 
  "samples tested", "", "", "", "", "", "", "", "", "", 68.52, 2.961161*^6, 
  266.879, 31.4, 9.684, 6.39, 8193.571, "", 206.537, 11.28, 5.3, 28.6, 
  66.425, 1.7, 74.47, 0.734}, {"JAM", "North America", "Jamaica", 
  "2020-07-24", 831., 10., 9., 10., 0., 0., 280.633, 3.377, 3.039, 3.377, 0., 
  0., 1.3, "", "", "", "", "", "", "", "", 900., 34596., 11.683, 0.304, 715., 
  0.241, 0.013, 79.4, "samples tested", "", "", "", "", "", "", "", "", "", 
  68.52, 2.961161*^6, 266.879, 31.4, 9.684, 6.39, 8193.571, "", 206.537, 
  11.28, 5.3, 28.6, 66.425, 1.7, 74.47, 0.734}, 
 {"JAM", "North America", "Jamaica", "2020-07-25", 837., 6., 9., 10., 0., 0., 
  282.659, 2.026, 3.039, 3.377, 0., 0., 1.3, "", "", "", "", "", "", "", "", 
  757., 35353., 11.939, 0.256, 742., 0.251, 0.012, 82.4, "samples tested", 
  "", "", "", "", "", "", "", "", "", 68.52, 2.961161*^6, 266.879, 31.4, 
  9.684, 6.39, 8193.571, "", 206.537, 11.28, 5.3, 28.6, 66.425, 1.7, 74.47, 
  0.734}, {"JAM", "North America", "Jamaica", "2020-07-26", 842., 5., 7.429, 
  10., 0., 0., 284.348, 1.689, 2.509, 3.377, 0., 0., 1.29, "", "", "", "", 
  "", "", "", "", 775., 36128., 12.201, 0.262, 748., 0.253, 0.01, 100.7, 
  "samples tested", "", "", "", "", "", "", "", "", "", 68.52, 2.961161*^6, 
  266.879, 31.4, 9.684, 6.39, 8193.571, "", 206.537, 11.28, 5.3, 28.6, 
  66.425, 1.7, 74.47, 0.734}, {"JAM", "North America", "Jamaica", 
  "2020-07-27", 853., 11., 6.286, 10., 0., 0., 288.063, 3.715, 2.123, 3.377, 
  0., 0., 1.3, "", "", "", "", "", "", "", "", 602., 36730., 12.404, 0.203, 
  678., 0.229, 0.009, 107.9, "samples tested", "", "", "", "", "", "", "", 
  "", "", 68.52, 2.961161*^6, 266.879, 31.4, 9.684, 6.39, 8193.571, "", 
  206.537, 11.28, 5.3, 28.6, 66.425, 1.7, 74.47, 0.734}, 
 {"JAM", "North America", "Jamaica", "2020-07-28", 855., 2., 6.429, 10., 0., 
  0., 288.738, 0.675, 2.171, 3.377, 0., 0., 1.31, "", "", "", "", "", "", "", 
  "", 413., 37143., 12.543, 0.139, 666., 0.225, 0.01, 103.6, 
  "samples tested", "", "", "", "", "", "", "", "", "", 68.52, 2.961161*^6, 
  266.879, 31.4, 9.684, 6.39, 8193.571, "", 206.537, 11.28, 5.3, 28.6, 
  66.425, 1.7, 74.47, 0.734}, {"JAM", "North America", "Jamaica", 
  "2020-07-29", 856., 1., 5.714, 10., 0., 0., 289.076, 0.338, 1.93, 3.377, 
  0., 0., 1.32, "", "", "", "", "", "", "", "", 318., 37461., 12.651, 0.107, 
  622., 0.21, 0.009, 108.9, "samples tested", "", "", "", "", "", "", "", "", 
  "", 68.52, 2.961161*^6, 266.879, 31.4, 9.684, 6.39, 8193.571, "", 206.537, 
  11.28, 5.3, 28.6, 66.425, 1.7, 74.47, 0.734}, 
 {"JAM", "North America", "Jamaica", "2020-07-30", 864., 8., 6.143, 10., 0., 
  0., 291.777, 2.702, 2.074, 3.377, 0., 0., 1.35, "", "", "", "", "", "", "", 
  "", 579., 38040., 12.846, 0.196, 621., 0.21, 0.01, 101.1, "samples tested", 
  "", "", "", "", "", "", "", "", "", 68.52, 2.961161*^6, 266.879, 31.4, 
  9.684, 6.39, 8193.571, "", 206.537, 11.28, 5.3, 28.6, 66.425, 1.7, 74.47, 
  0.734}, {"JAM", "North America", "Jamaica", "2020-07-31", 878., 14., 6.714, 
  10., 0., 0., 296.505, 4.728, 2.267, 3.377, 0., 0., 1.38, "", "", "", "", 
  "", "", "", "", 626., 38666., 13.058, 0.211, 581., 0.196, 0.012, 86.5, 
  "samples tested", "", "", "", "", "", "", "", "", "", 68.52, 2.961161*^6, 
  266.879, 31.4, 9.684, 6.39, 8193.571, "", 206.537, 11.28, 5.3, 28.6, 
  66.425, 1.7, 74.47, 0.734}, {"JAM", "North America", "Jamaica", 
  "2020-08-01", 883., 5., 6.571, 10., 0., 0., 298.194, 1.689, 2.219, 3.377, 
  0., 0., 1.4, "", "", "", "", "", "", "", "", 322., 38988., 13.166, 0.109, 
  519., 0.175, 0.013, 79., "samples tested", "", "", "", "", "", "", "", "", 
  "", 68.52, 2.961161*^6, 266.879, 31.4, 9.684, 6.39, 8193.571, "", 206.537, 
  11.28, 5.3, 28.6, 66.425, 1.7, 74.47, 0.734}, 
 {"JAM", "North America", "Jamaica", "2020-08-02", 894., 11., 7.429, 12., 2., 
  0.286, 301.909, 3.715, 2.509, 4.052, 0.675, 0.096, 1.42, "", "", "", "", 
  "", "", "", "", 703., 39691., 13.404, 0.237, 509., 0.172, 0.015, 68.5, 
  "samples tested", "", "", "", "", "", "", "", "", "", 68.52, 2.961161*^6, 
  266.879, 31.4, 9.684, 6.39, 8193.571, "", 206.537, 11.28, 5.3, 28.6, 
  66.425, 1.7, 74.47, 0.734}, {"JAM", "North America", "Jamaica", 
  "2020-08-03", 905., 11., 7.429, 12., 0., 0.286, 305.623, 3.715, 2.509, 
  4.052, 0., 0.096, 1.45, "", "", "", "", "", "", "", "", 335., 40026., 
  13.517, 0.113, 471., 0.159, 0.016, 63.4, "samples tested", "", "", "", "", 
  "", "", "", "", "", 68.52, 2.961161*^6, 266.879, 31.4, 9.684, 6.39, 
  8193.571, "", 206.537, 11.28, 5.3, 28.6, 66.425, 1.7, 74.47, 0.734}, 
 {"JAM", "North America", "Jamaica", "2020-08-04", 920., 15., 9.286, 12., 0., 
  0.286, 310.689, 5.066, 3.136, 4.052, 0., 0.096, 1.47, "", "", "", "", "", 
  "", "", "", 621., 40647., 13.727, 0.21, 501., 0.169, 0.019, 54., 
  "samples tested", "", "", "", "", "", "", "", "", "", 68.52, 2.961161*^6, 
  266.879, 31.4, 9.684, 6.39, 8193.571, "", 206.537, 11.28, 5.3, 28.6, 
  66.425, 1.7, 74.47, 0.734}, {"JAM", "North America", "Jamaica", 
  "2020-08-05", 928., 8., 10.286, 12., 0., 0.286, 313.391, 2.702, 3.474, 
  4.052, 0., 0.096, 1.49, "", "", "", "", "", "", "", "", 605., 41252., 
  13.931, 0.204, 542., 0.183, 0.019, 52.7, "samples tested", "", "", "", "", 
  "", "", "", "", "", 68.52, 2.961161*^6, 266.879, 31.4, 9.684, 6.39, 
  8193.571, "", 206.537, 11.28, 5.3, 28.6, 66.425, 1.7, 74.47, 0.734}, 
 {"JAM", "North America", "Jamaica", "2020-08-06", 958., 30., 13.429, 12., 
  0., 0.286, 323.522, 10.131, 4.535, 4.052, 0., 0.096, 1.51, "", "", "", "", 
  "", "", "", "", 541., 41793., 14.114, 0.183, 536., 0.181, 0.025, 39.9, 
  "samples tested", "", "", "", "", "", "", "", "", "", 68.52, 2.961161*^6, 
  266.879, 31.4, 9.684, 6.39, 8193.571, "", 206.537, 11.28, 5.3, 28.6, 
  66.425, 1.7, 74.47, 0.734}, {"JAM", "North America", "Jamaica", 
  "2020-08-07", 987., 29., 15.571, 13., 1., 0.429, 333.315, 9.793, 5.259, 
  4.39, 0.338, 0.145, 1.5, "", "", "", "", "", "", "", "", 598., 42391., 
  14.316, 0.202, 532., 0.18, 0.029, 34.2, "samples tested", "", "", "", "", 
  "", "", "", "", "", 71.3, 2.961161*^6, 266.879, 31.4, 9.684, 6.39, 
  8193.571, "", 206.537, 11.28, 5.3, 28.6, 66.425, 1.7, 74.47, 0.734}, 
 {"JAM", "North America", "Jamaica", "2020-08-08", 1003., 16., 17.143, 13., 
  0., 0.429, 338.718, 5.403, 5.789, 4.39, 0., 0.145, 1.48, "", "", "", "", 
  "", "", "", "", 529., 42920., 14.494, 0.179, 562., 0.19, 0.031, 32.8, 
  "samples tested", "", "", "", "", "", "", "", "", "", 71.3, 2.961161*^6, 
  266.879, 31.4, 9.684, 6.39, 8193.571, "", 206.537, 11.28, 5.3, 28.6, 
  66.425, 1.7, 74.47, 0.734}, {"JAM", "North America", "Jamaica", 
  "2020-08-09", 1023., 20., 18.429, 14., 1., 0.286, 345.473, 6.754, 6.223, 
  4.728, 0.338, 0.096, 1.46, "", "", "", "", "", "", "", "", 397., 43317., 
  14.628, 0.134, 518., 0.175, 0.036, 28.1, "samples tested", "", "", "", "", 
  "", "", "", "", "", 71.3, 2.961161*^6, 266.879, 31.4, 9.684, 6.39, 
  8193.571, "", 206.537, 11.28, 5.3, 28.6, 66.425, 1.7, 74.47, 0.734}, 
 {"JAM", "North America", "Jamaica", "2020-08-10", 1031., 8., 18., 14., 0., 
  0.286, 348.174, 2.702, 6.079, 4.728, 0., 0.096, 1.46, "", "", "", "", "", 
  "", "", "", 384., 43701., 14.758, 0.13, 525., 0.177, 0.034, 29.2, 
  "samples tested", "", "", "", "", "", "", "", "", "", 71.3, 2.961161*^6, 
  266.879, 31.4, 9.684, 6.39, 8193.571, "", 206.537, 11.28, 5.3, 28.6, 
  66.425, 1.7, 74.47, 0.734}, {"JAM", "North America", "Jamaica", 
  "2020-08-11", 1047., 16., 18.143, 14., 0., 0.286, 353.578, 5.403, 6.127, 
  4.728, 0., 0.096, 1.46, "", "", "", "", "", "", "", "", 591., 44292., 
  14.958, 0.2, 521., 0.176, 0.035, 28.7, "samples tested", "", "", "", "", 
  "", "", "", "", "", 71.3, 2.961161*^6, 266.879, 31.4, 9.684, 6.39, 
  8193.571, "", 206.537, 11.28, 5.3, 28.6, 66.425, 1.7, 74.47, 0.734}, 
 {"JAM", "North America", "Jamaica", "2020-08-12", 1065., 18., 19.571, 14., 
  0., 0.286, 359.656, 6.079, 6.609, 4.728, 0., 0.096, 1.47, "", "", "", "", 
  "", "", "", "", 549., 44841., 15.143, 0.185, 513., 0.173, 0.038, 26.2, 
  "samples tested", "", "", "", "", "", "", "", "", "", 71.3, 2.961161*^6, 
  266.879, 31.4, 9.684, 6.39, 8193.571, "", 206.537, 11.28, 5.3, 28.6, 
  66.425, 1.7, 74.47, 0.734}, {"JAM", "North America", "Jamaica", 
  "2020-08-13", 1071., 6., 16.143, 14., 0., 0.286, 361.682, 2.026, 5.452, 
  4.728, 0., 0.096, 1.47, "", "", "", "", "", "", "", "", 354., 45195., 
  15.263, 0.12, 486., 0.164, 0.033, 30.1, "samples tested", "", "", "", "", 
  "", "", "", "", "", 73.15, 2.961161*^6, 266.879, 31.4, 9.684, 6.39, 
  8193.571, "", 206.537, 11.28, 5.3, 28.6, 66.425, 1.7, 74.47, 0.734}, 
 {"JAM", "North America", "Jamaica", "2020-08-14", 1082., 11., 13.571, 14., 
  0., 0.143, 365.397, 3.715, 4.583, 4.728, 0., 0.048, 1.5, "", "", "", "", 
  "", "", "", "", 425., 45620., 15.406, 0.144, 461., 0.156, 0.029, 34., 
  "samples tested", "", "", "", "", "", "", "", "", "", 73.15, 2.961161*^6, 
  266.879, 31.4, 9.684, 6.39, 8193.571, "", 206.537, 11.28, 5.3, 28.6, 
  66.425, 1.7, 74.47, 0.734}, {"JAM", "North America", "Jamaica", 
  "2020-08-15", 1082., 0., 11.286, 14., 0., 0.143, 365.397, 0., 3.811, 4.728, 
  0., 0.048, 1.54, "", "", "", "", "", "", "", "", 507., 46127., 15.577, 
  0.171, 458., 0.155, 0.025, 40.6, "samples tested", "", "", "", "", "", "", 
  "", "", "", 73.15, 2.961161*^6, 266.879, 31.4, 9.684, 6.39, 8193.571, "", 
  206.537, 11.28, 5.3, 28.6, 66.425, 1.7, 74.47, 0.734}, 
 {"JAM", "North America", "Jamaica", "2020-08-16", 1113., 31., 12.857, 14., 
  0., 0., 375.866, 10.469, 4.342, 4.728, 0., 0., 1.6, "", "", "", "", "", "", 
  "", "", 292., 46419., 15.676, 0.099, 443., 0.15, 0.029, 34.5, 
  "samples tested", "", "", "", "", "", "", "", "", "", 73.15, 2.961161*^6, 
  266.879, 31.4, 9.684, 6.39, 8193.571, "", 206.537, 11.28, 5.3, 28.6, 
  66.425, 1.7, 74.47, 0.734}, {"JAM", "North America", "Jamaica", 
  "2020-08-17", 1129., 16., 14., 14., 0., 0., 381.269, 5.403, 4.728, 4.728, 
  0., 0., 1.65, "", "", "", "", "", "", "", "", 415., 46834., 15.816, 0.14, 
  448., 0.151, 0.031, 32., "samples tested", "", "", "", "", "", "", "", "", 
  "", 73.15, 2.961161*^6, 266.879, 31.4, 9.684, 6.39, 8193.571, "", 206.537, 
  11.28, 5.3, 28.6, 66.425, 1.7, 74.47, 0.734}, 
 {"JAM", "North America", "Jamaica", "2020-08-18", 1146., 17., 14.143, 14., 
  0., 0., 387.01, 5.741, 4.776, 4.728, 0., 0., 1.71, "", "", "", "", "", "", 
  "", "", 933., 47767., 16.131, 0.315, 496., 0.168, 0.029, 35.1, 
  "samples tested", "", "", "", "", "", "", "", "", "", 73.15, 2.961161*^6, 
  266.879, 31.4, 9.684, 6.39, 8193.571, "", 206.537, 11.28, 5.3, 28.6, 
  66.425, 1.7, 74.47, 0.734}, {"JAM", "North America", "Jamaica", 
  "2020-08-19", 1192., 46., 18.143, 14., 0., 0., 402.545, 15.534, 6.127, 
  4.728, 0., 0., 1.77, "", "", "", "", "", "", "", "", 1320., 49087., 16.577, 
  0.446, 607., 0.205, 0.03, 33.5, "samples tested", "", "", "", "", "", "", 
  "", "", "", 73.15, 2.961161*^6, 266.879, 31.4, 9.684, 6.39, 8193.571, "", 
  206.537, 11.28, 5.3, 28.6, 66.425, 1.7, 74.47, 0.734}, 
 {"JAM", "North America", "Jamaica", "2020-08-20", 1290., 98., 31.286, 15., 
  1., 0.143, 435.64, 33.095, 10.565, 5.066, 0.338, 0.048, 1.81, "", "", "", 
  "", "", "", "", "", 1482., 50569., 17.077, 0.5, 768., 0.259, 0.041, 24.5, 
  "samples tested", "", "", "", "", "", "", "", "", "", 73.15, 2.961161*^6, 
  266.879, 31.4, 9.684, 6.39, 8193.571, "", 206.537, 11.28, 5.3, 28.6, 
  66.425, 1.7, 74.47, 0.734}, {"JAM", "North America", "Jamaica", 
  "2020-08-21", 1346., 56., 37.714, 16., 1., 0.286, 454.551, 18.912, 12.736, 
  5.403, 0.338, 0.096, 1.8, "", "", "", "", "", "", "", "", 1080., 51649., 
  17.442, 0.365, 861., 0.291, 0.044, 22.8, "samples tested", "", "", "", "", 
  "", "", "", "", "", 73.15, 2.961161*^6, 266.879, 31.4, 9.684, 6.39, 
  8193.571, "", 206.537, 11.28, 5.3, 28.6, 66.425, 1.7, 74.47, 0.734}, 
 {"JAM", "North America", "Jamaica", "2020-08-22", 1346., 0., 37.714, 16., 
  0., 0.286, 454.551, 0., 12.736, 5.403, 0., 0.096, 1.8, "", "", "", "", "", 
  "", "", "", 743., 52392., 17.693, 0.251, 895., 0.302, 0.042, 23.7, 
  "samples tested", "", "", "", "", "", "", "", "", "", 73.15, 2.961161*^6, 
  266.879, 31.4, 9.684, 6.39, 8193.571, "", 206.537, 11.28, 5.3, 28.6, 
  66.425, 1.7, 74.47, 0.734}, {"JAM", "North America", "Jamaica", 
  "2020-08-23", 1529., 183., 59.429, 16., 0., 0.286, 516.352, 61.8, 20.069, 
  5.403, 0., 0.096, 1.81, "", "", "", "", "", "", "", "", 888., 53280., 
  17.993, 0.3, 980., 0.331, 0.061, 16.5, "samples tested", "", "", "", "", 
  "", "", "", "", "", 73.15, 2.961161*^6, 266.879, 31.4, 9.684, 6.39, 
  8193.571, "", 206.537, 11.28, 5.3, 28.6, 66.425, 1.7, 74.47, 0.734}, 
 {"JAM", "North America", "Jamaica", "2020-08-24", 1612., 83., 69., 16., 0., 
  0.286, 544.381, 28.03, 23.302, 5.403, 0., 0.096, 1.77, "", "", "", "", "", 
  "", "", "", 665., 53945., 18.218, 0.225, 1016., 0.343, 0.068, 14.7, 
  "samples tested", "", "", "", "", "", "", "", "", "", 73.15, 2.961161*^6, 
  266.879, 31.4, 9.684, 6.39, 8193.571, "", 206.537, 11.28, 5.3, 28.6, 
  66.425, 1.7, 74.47, 0.734}, {"JAM", "North America", "Jamaica", 
  "2020-08-25", 1732., 120., 83.714, 19., 3., 0.714, 584.906, 40.525, 28.271, 
  6.416, 1.013, 0.241, 1.73, "", "", "", "", "", "", "", "", 603., 54548., 
  18.421, 0.204, 969., 0.327, 0.086, 11.6, "samples tested", "", "", "", "", 
  "", "", "", "", "", 78.7, 2.961161*^6, 266.879, 31.4, 9.684, 6.39, 
  8193.571, "", 206.537, 11.28, 5.3, 28.6, 66.425, 1.7, 74.47, 0.734}, 
 {"JAM", "North America", "Jamaica", "2020-08-26", 1804., 72., 87.429, 19., 
  0., 0.714, 609.221, 24.315, 29.525, 6.416, 0., 0.241, 1.68, "", "", "", "", 
  "", "", "", "", 441., 54989., 18.57, 0.149, 843., 0.285, 0.104, 9.6, 
  "samples tested", "", "", "", "", "", "", "", "", "", 78.7, 2.961161*^6, 
  266.879, 31.4, 9.684, 6.39, 8193.571, "", 206.537, 11.28, 5.3, 28.6, 
  66.425, 1.7, 74.47, 0.734}, {"JAM", "North America", "Jamaica", 
  "2020-08-27", 1870., 66., 82.857, 19., 0., 0.571, 631.509, 22.289, 27.981, 
  6.416, 0., 0.193, 1.64, "", "", "", "", "", "", "", "", 514., 55503., 
  18.744, 0.174, 705., 0.238, 0.118, 8.5, "samples tested", "", "", "", "", 
  "", "", "", "", "", 78.7, 2.961161*^6, 266.879, 31.4, 9.684, 6.39, 
  8193.571, "", 206.537, 11.28, 5.3, 28.6, 66.425, 1.7, 74.47, 0.734}, 
 {"JAM", "North America", "Jamaica", "2020-08-28", 2011., 141., 95., 19., 0., 
  0.429, 679.126, 47.616, 32.082, 6.416, 0., 0.145, 1.61, "", "", "", "", "", 
  "", "", "", 889., 56392., 19.044, 0.3, 678., 0.229, 0.14, 7.1, 
  "samples tested", "", "", "", "", "", "", "", "", "", 78.7, 2.961161*^6, 
  266.879, 31.4, 9.684, 6.39, 8193.571, "", 206.537, 11.28, 5.3, 28.6, 
  66.425, 1.7, 74.47, 0.734}, {"JAM", "North America", "Jamaica", 
  "2020-08-29", 2113., 102., 109.571, 20., 1., 0.571, 713.571, 34.446, 
  37.003, 6.754, 0.338, 0.193, 1.58, "", "", "", "", "", "", "", "", 581., 
  56973., 19.24, 0.196, 654., 0.221, 0.168, 6., "samples tested", "", "", "", 
  "", "", "", "", "", "", 78.7, 2.961161*^6, 266.879, 31.4, 9.684, 6.39, 
  8193.571, "", 206.537, 11.28, 5.3, 28.6, 66.425, 1.7, 74.47, 0.734}, 
 {"JAM", "North America", "Jamaica", "2020-08-30", 2357., 244., 118.286, 21., 
  1., 0.714, 795.972, 82.4, 39.946, 7.092, 0.338, 0.241, 1.54, "", "", "", 
  "", "", "", "", "", 1204., 58177., 19.647, 0.407, 700., 0.236, 0.169, 5.9, 
  "samples tested", "", "", "", "", "", "", "", "", "", 78.7, 2.961161*^6, 
  266.879, 31.4, 9.684, 6.39, 8193.571, "", 206.537, 11.28, 5.3, 28.6, 
  66.425, 1.7, 74.47, 0.734}, {"JAM", "North America", "Jamaica", 
  "2020-08-31", 2459., 102., 121., 21., 0., 0.714, 830.418, 34.446, 40.862, 
  7.092, 0., 0.241, 1.49, "", "", "", "", "", "", "", "", 828., 59005., 
  19.926, 0.28, 723., 0.244, 0.167, 6., "samples tested", "", "", "", "", "", 
  "", "", "", "", 78.7, 2.961161*^6, 266.879, 31.4, 9.684, 6.39, 8193.571, 
  "", 206.537, 11.28, 5.3, 28.6, 66.425, 1.7, 74.47, 0.734}, 
 {"JAM", "North America", "Jamaica", "2020-09-01", 2459., 0., 103.857, 21., 
  0., 0.286, 830.418, 0., 35.073, 7.092, 0., 0.096, 1.44, "", "", "", "", "", 
  "", "", "", 1202., 60207., 20.332, 0.406, 808., 0.273, 0.129, 7.8, 
  "samples tested", "", "", "", "", "", "", "", "", "", 78.7, 2.961161*^6, 
  266.879, 31.4, 9.684, 6.39, 8193.571, "", 206.537, 11.28, 5.3, 28.6, 
  66.425, 1.7, 74.47, 0.734}, {"JAM", "North America", "Jamaica", 
  "2020-09-02", 2683., 224., 125.571, 24., 3., 0.714, 906.064, 75.646, 
  42.406, 8.105, 1.013, 0.241, 1.42, "", "", "", "", "", "", "", "", 920., 
  61127., 20.643, 0.311, 877., 0.296, 0.143, 7., "samples tested", "", "", 
  "", "", "", "", "", "", "", 78.7, 2.961161*^6, 266.879, 31.4, 9.684, 6.39, 
  8193.571, "", 206.537, 11.28, 5.3, 28.6, 66.425, 1.7, 74.47, 0.734}, 
 {"JAM", "North America", "Jamaica", "2020-09-03", 2896., 213., 146.571, 29., 
  5., 1.429, 977.995, 71.931, 49.498, 9.793, 1.689, 0.482, 1.37, "", "", "", 
  "", "", "", "", "", 461., 61588., 20.799, 0.156, 869., 0.293, 0.169, 5.9, 
  "samples tested", "", "", "", "", "", "", "", "", "", 78.7, 2.961161*^6, 
  266.879, 31.4, 9.684, 6.39, 8193.571, "", 206.537, 11.28, 5.3, 28.6, 
  66.425, 1.7, 74.47, 0.734}, {"JAM", "North America", "Jamaica", 
  "2020-09-04", 2964., 68., 136.143, 30., 1., 1.571, 1000.959, 22.964, 
  45.976, 10.131, 0.338, 0.531, 1.32, "", "", "", "", "", "", "", "", 568., 
  62156., 20.99, 0.192, 823., 0.278, 0.165, 6., "samples tested", "", "", "", 
  "", "", "", "", "", "", 78.7, 2.961161*^6, 266.879, 31.4, 9.684, 6.39, 
  8193.571, "", 206.537, 11.28, 5.3, 28.6, 66.425, 1.7, 74.47, 0.734}, 
 {"JAM", "North America", "Jamaica", "2020-09-05", 3024., 60., 130.143, 32., 
  2., 1.714, 1021.221, 20.262, 43.95, 10.807, 0.675, 0.579, 1.28, "", "", "", 
  "", "", "", "", "", 351., 62507., 21.109, 0.119, 791., 0.267, 0.165, 6.1, 
  "samples tested", "", "", "", "", "", "", "", "", "", 78.7, 2.961161*^6, 
  266.879, 31.4, 9.684, 6.39, 8193.571, "", 206.537, 11.28, 5.3, 28.6, 
  66.425, 1.7, 74.47, 0.734}, {"JAM", "North America", "Jamaica", 
  "2020-09-06", 3103., 79., 106.571, 33., 1., 1.714, 1047.9, 26.679, 35.99, 
  11.144, 0.338, 0.579, 1.25, "", "", "", "", "", "", "", "", 639., 63146., 
  21.325, 0.216, 710., 0.24, 0.15, 6.7, "samples tested", "", "", "", "", "", 
  "", "", "", "", 78.7, 2.961161*^6, 266.879, 31.4, 9.684, 6.39, 8193.571, 
  "", 206.537, 11.28, 5.3, 28.6, 66.425, 1.7, 74.47, 0.734}, 
 {"JAM", "North America", "Jamaica", "2020-09-07", 3183., 80., 103.429, 34., 
  1., 1.857, 1074.916, 27.016, 34.928, 11.482, 0.338, 0.627, 1.24, "", "", 
  "", "", "", "", "", "", "", "", "", "", 696., 0.235, 0.149, 6.7, 
  "samples tested", "", "", "", "", "", "", "", "", "", 75., 2.961161*^6, 
  266.879, 31.4, 9.684, 6.39, 8193.571, "", 206.537, 11.28, 5.3, 28.6, 
  66.425, 1.7, 74.47, 0.734}, {"JAM", "North America", "Jamaica", 
  "2020-09-08", 3323., 140., 123.429, 36., 2., 2.143, 1122.195, 47.279, 
  41.682, 12.157, 0.675, 0.724, 1.23, "", "", "", "", "", "", "", "", "", 
  64607., 21.818, "", 629., 0.212, 0.196, 5.1, "samples tested", "", "", "", 
  "", "", "", "", "", "", 75., 2.961161*^6, 266.879, 31.4, 9.684, 6.39, 
  8193.571, "", 206.537, 11.28, 5.3, 28.6, 66.425, 1.7, 74.47, 0.734}, 
 {"JAM", "North America", "Jamaica", "2020-09-09", 3437., 114., 107.714, 38., 
  2., 2., 1160.693, 38.498, 36.376, 12.833, 0.675, 0.675, 1.21, "", "", "", 
  "", "", "", "", "", 915., 65522., 22.127, 0.309, 628., 0.212, 0.172, 5.8, 
  "samples tested", "", "", "", "", "", "", "", "", "", 75., 2.961161*^6, 
  266.879, 31.4, 9.684, 6.39, 8193.571, "", 206.537, 11.28, 5.3, 28.6, 
  66.425, 1.7, 74.47, 0.734}, {"JAM", "North America", "Jamaica", 
  "2020-09-10", 3511., 74., 87.857, 40., 2., 1.571, 1185.684, 24.99, 29.67, 
  13.508, 0.675, 0.531, 1.19, "", "", "", "", "", "", "", "", 486., 66008., 
  22.291, 0.164, 631., 0.213, 0.139, 7.2, "samples tested", "", "", "", "", 
  "", "", "", "", "", 75., 2.961161*^6, 266.879, 31.4, 9.684, 6.39, 8193.571, 
  "", 206.537, 11.28, 5.3, 28.6, 66.425, 1.7, 74.47, 0.734}, 
 {"JAM", "North America", "Jamaica", "2020-09-11", 3511., 0., 78.143, 40., 
  0., 1.429, 1185.684, 0., 26.389, 13.508, 0., 0.482, 1.19, "", "", "", "", 
  "", "", "", "", 662., 66670., 22.515, 0.224, 645., 0.218, 0.121, 8.3, 
  "samples tested", "", "", "", "", "", "", "", "", "", 75., 2.961161*^6, 
  266.879, 31.4, 9.684, 6.39, 8193.571, "", 206.537, 11.28, 5.3, 28.6, 
  66.425, 1.7, 74.47, 0.734}, {"JAM", "North America", "Jamaica", 
  "2020-09-12", 3623., 112., 85.571, 40., 0., 1.143, 1223.507, 37.823, 
  28.898, 13.508, 0., 0.386, 1.2, "", "", "", "", "", "", "", "", 632., 
  67302., 22.728, 0.213, 685., 0.231, 0.125, 8., "samples tested", "", "", 
  "", "", "", "", "", "", "", 75., 2.961161*^6, 266.879, 31.4, 9.684, 6.39, 
  8193.571, "", 206.537, 11.28, 5.3, 28.6, 66.425, 1.7, 74.47, 0.734}, 
 {"JAM", "North America", "Jamaica", "2020-09-13", 3771., 148., 95.429, 42., 
  2., 1.286, 1273.487, 49.98, 32.227, 14.184, 0.675, 0.434, 1.2, "", "", "", 
  "", "", "", "", "", 625., 67927., 22.939, 0.211, 683., 0.231, 0.14, 7.2, 
  "samples tested", "", "", "", "", "", "", "", "", "", 75., 2.961161*^6, 
  266.879, 31.4, 9.684, 6.39, 8193.571, "", 206.537, 11.28, 5.3, 28.6, 
  66.425, 1.7, 74.47, 0.734}, {"JAM", "North America", "Jamaica", 
  "2020-09-14", 3933., 162., 107.143, 44., 2., 1.429, 1328.195, 54.708, 
  36.183, 14.859, 0.675, 0.482, 1.21, "", "", "", "", "", "", "", "", 518., 
  68445., 23.114, 0.175, 653., 0.221, 0.164, 6.1, "samples tested", "", "", 
  "", "", "", "", "", "", "", 75., 2.961161*^6, 266.879, 31.4, 9.684, 6.39, 
  8193.571, "", 206.537, 11.28, 5.3, 28.6, 66.425, 1.7, 74.47, 0.734}, 
 {"JAM", "North America", "Jamaica", "2020-09-15", 4042., 109., 102.714, 46., 
  2., 1.429, 1365.005, 36.81, 34.687, 15.534, 0.675, 0.482, 1.21, "", "", "", 
  "", "", "", "", "", 535., 68980., 23.295, 0.181, 625., 0.211, 0.164, 6.1, 
  "samples tested", "", "", "", "", "", "", "", "", "", 75., 2.961161*^6, 
  266.879, 31.4, 9.684, 6.39, 8193.571, "", 206.537, 11.28, 5.3, 28.6, 
  66.425, 1.7, 74.47, 0.734}, {"JAM", "North America", "Jamaica", 
  "2020-09-16", 4164., 122., 103.857, 46., 0., 1.143, 1406.205, 41.2, 35.073, 
  15.534, 0., 0.386, 1.21, "", "", "", "", "", "", "", "", 1049., 70029., 
  23.649, 0.354, 644., 0.217, 0.161, 6.2, "samples tested", "", "", "", "", 
  "", "", "", "", "", 75., 2.961161*^6, 266.879, 31.4, 9.684, 6.39, 8193.571, 
  "", 206.537, 11.28, 5.3, 28.6, 66.425, 1.7, 74.47, 0.734}, 
 {"JAM", "North America", "Jamaica", "2020-09-17", 4374., 210., 123.286, 51., 
  5., 1.571, 1477.123, 70.918, 41.634, 17.223, 1.689, 0.531, 1.21, "", "", 
  "", "", "", "", "", "", 971., 71000., 23.977, 0.328, 713., 0.241, 0.173, 
  5.8, "samples tested", "", "", "", "", "", "", "", "", "", 75., 
  2.961161*^6, 266.879, 31.4, 9.684, 6.39, 8193.571, "", 206.537, 11.28, 5.3, 
  28.6, 66.425, 1.7, 74.47, 0.734}, {"JAM", "North America", "Jamaica", 
  "2020-09-18", 4571., 197., 151.429, 55., 4., 2.143, 1543.651, 66.528, 
  51.138, 18.574, 1.351, 0.724, 1.2, "", "", "", "", "", "", "", "", 638., 
  71638., 24.193, 0.215, 710., 0.24, 0.213, 4.7, "samples tested", "", "", 
  "", "", "", "", "", "", "", 75., 2.961161*^6, 266.879, 31.4, 9.684, 6.39, 
  8193.571, "", 206.537, 11.28, 5.3, 28.6, 66.425, 1.7, 74.47, 0.734}, 
 {"JAM", "North America", "Jamaica", "2020-09-19", 4758., 187., 162.143, 60., 
  5., 2.857, 1606.802, 63.151, 54.757, 20.262, 1.689, 0.965, 1.18, "", "", 
  "", "", "", "", "", "", 631., 72269., 24.406, 0.213, 710., 0.24, 0.228, 
  4.4, "samples tested", "", "", "", "", "", "", "", "", "", 75., 
  2.961161*^6, 266.879, 31.4, 9.684, 6.39, 8193.571, "", 206.537, 11.28, 5.3, 
  28.6, 66.425, 1.7, 74.47, 0.734}, {"JAM", "North America", "Jamaica", 
  "2020-09-20", 4988., 230., 173.857, 67., 7., 3.571, 1684.474, 77.672, 
  58.712, 22.626, 2.364, 1.206, 1.16, "", "", "", "", "", "", "", "", 629., 
  72898., 24.618, 0.212, 710., 0.24, 0.245, 4.1, "samples tested", "", "", 
  "", "", "", "", "", "", "", 75., 2.961161*^6, 266.879, 31.4, 9.684, 6.39, 
  8193.571, "", 206.537, 11.28, 5.3, 28.6, 66.425, 1.7, 74.47, 0.734}, 
 {"JAM", "North America", "Jamaica", "2020-09-21", 5143., 155., 172.857, 70., 
  3., 3.714, 1736.819, 52.344, 58.375, 23.639, 1.013, 1.254, 1.13, "", "", 
  "", "", "", "", "", "", 577., 73475., 24.813, 0.195, 719., 0.243, 0.24, 
  4.2, "samples tested", "", "", "", "", "", "", "", "", "", 75., 
  2.961161*^6, 266.879, 31.4, 9.684, 6.39, 8193.571, "", 206.537, 11.28, 5.3, 
  28.6, 66.425, 1.7, 74.47, 0.734}, {"JAM", "North America", "Jamaica", 
  "2020-09-22", 5270., 127., 175.429, 75., 5., 4.143, 1779.707, 42.889, 
  59.243, 25.328, 1.689, 1.399, 1.11, "", "", "", "", "", "", "", "", 538., 
  74013., 24.995, 0.182, 719., 0.243, 0.244, 4.1, "samples tested", "", "", 
  "", "", "", "", "", "", "", 75., 2.961161*^6, 266.879, 31.4, 9.684, 6.39, 
  8193.571, "", 206.537, 11.28, 5.3, 28.6, 66.425, 1.7, 74.47, 0.734}, 
 {"JAM", "North America", "Jamaica", "2020-09-23", 5395., 125., 175.857, 76., 
  1., 4.286, 1821.921, 42.213, 59.388, 25.666, 0.338, 1.447, 1.09, "", "", 
  "", "", "", "", "", "", 695., 74708., 25.229, 0.235, 668., 0.226, 0.263, 
  3.8, "samples tested", "", "", "", "", "", "", "", "", "", 75., 
  2.961161*^6, 266.879, 31.4, 9.684, 6.39, 8193.571, "", 206.537, 11.28, 5.3, 
  28.6, 66.425, 1.7, 74.47, 0.734}, {"JAM", "North America", "Jamaica", 
  "2020-09-24", 5588., 193., 173.429, 77., 1., 3.714, 1887.098, 65.177, 
  58.568, 26.003, 0.338, 1.254, 1.07, "", "", "", "", "", "", "", "", 641., 
  75349., 25.446, 0.216, 621., 0.21, 0.279, 3.6, "samples tested", "", "", 
  "", "", "", "", "", "", "", 75., 2.961161*^6, 266.879, 31.4, 9.684, 6.39, 
  8193.571, "", 206.537, 11.28, 5.3, 28.6, 66.425, 1.7, 74.47, 0.734}, 
 {"JAM", "North America", "Jamaica", "2020-09-25", 5723., 135., 164.571, 80., 
  3., 3.571, 1932.688, 45.59, 55.577, 27.016, 1.013, 1.206, 1.05, "", "", "", 
  "", "", "", "", "", 640., 75989., 25.662, 0.216, 622., 0.21, 0.265, 3.8, 
  "samples tested", "", "", "", "", "", "", "", "", "", 75., 2.961161*^6, 
  266.879, 31.4, 9.684, 6.39, 8193.571, "", 206.537, 11.28, 5.3, 28.6, 
  66.425, 1.7, 74.47, 0.734}, {"JAM", "North America", "Jamaica", 
  "2020-09-26", 5854., 131., 156.571, 88., 8., 4., 1976.927, 44.239, 52.875, 
  29.718, 2.702, 1.351, 1.04, "", "", "", "", "", "", "", "", 701., 76690., 
  25.899, 0.237, 632., 0.213, 0.248, 4., "samples tested", "", "", "", "", 
  "", "", "", "", "", 75., 2.961161*^6, 266.879, 31.4, 9.684, 6.39, 8193.571, 
  "", 206.537, 11.28, 5.3, 28.6, 66.425, 1.7, 74.47, 0.734}, 
 {"JAM", "North America", "Jamaica", "2020-09-27", 6017., 163., 147., 89., 
  1., 3.143, 2031.973, 55.046, 49.643, 30.056, 0.338, 1.061, 1.02, "", "", 
  "", "", "", "", "", "", 646., 77336., 26.117, 0.218, 634., 0.214, 0.232, 
  4.3, "samples tested", "", "", "", "", "", "", "", "", "", 75., 
  2.961161*^6, 266.879, 31.4, 9.684, 6.39, 8193.571, "", 206.537, 11.28, 5.3, 
  28.6, 66.425, 1.7, 74.47, 0.734}, {"JAM", "North America", "Jamaica", 
  "2020-09-28", 6170., 153., 146.714, 93., 4., 3.286, 2083.642, 51.669, 
  49.546, 31.407, 1.351, 1.11, 1.01, "", "", "", "", "", "", "", "", 871., 
  78207., 26.411, 0.294, 676., 0.228, 0.217, 4.6, "samples tested", "", "", 
  "", "", "", "", "", "", "", 75., 2.961161*^6, 266.879, 31.4, 9.684, 6.39, 
  8193.571, "", 206.537, 11.28, 5.3, 28.6, 66.425, 1.7, 74.47, 0.734}, 
 {"JAM", "North America", "Jamaica", "2020-09-29", 6408., 238., 162.571, 
  101., 8., 3.714, 2164.016, 80.374, 54.901, 34.108, 2.702, 1.254, 0.99, "", 
  "", "", "", "", "", "", "", 354., 78561., 26.53, 0.12, 650., 0.22, 0.25, 
  4., "samples tested", "", "", "", "", "", "", "", "", "", 75., 2.961161*^6, 
  266.879, 31.4, 9.684, 6.39, 8193.571, "", 206.537, 11.28, 5.3, 28.6, 
  66.425, 1.7, 74.47, 0.734}, {"JAM", "North America", "Jamaica", 
  "2020-09-30", 6482., 74., 155.286, 107., 6., 4.429, 2189.006, 24.99, 
  52.441, 36.134, 2.026, 1.496, 0.97, "", "", "", "", "", "", "", "", 350., 
  78911., 26.649, 0.118, 600., 0.203, 0.259, 3.9, "samples tested", "", "", 
  "", "", "", "", "", "", "", 75., 2.961161*^6, 266.879, 31.4, 9.684, 6.39, 
  8193.571, "", 206.537, 11.28, 5.3, 28.6, 66.425, 1.7, 74.47, 0.734}, 
 {"JAM", "North America", "Jamaica", "2020-10-01", 6555., 73., 138.143, 111., 
  4., 4.857, 2213.659, 24.652, 46.652, 37.485, 1.351, 1.64, 0.95, "", "", "", 
  "", "", "", "", "", 534., 79445., 26.829, 0.18, 585., 0.198, 0.236, 4.2, 
  "samples tested", "", "", "", "", "", "", "", "", "", 75., 2.961161*^6, 
  266.879, 31.4, 9.684, 6.39, 8193.571, "", 206.537, 11.28, 5.3, 28.6, 
  66.425, 1.7, 74.47, 0.734}, {"JAM", "North America", "Jamaica", 
  "2020-10-02", 6704., 149., 140.143, 116., 5., 5.143, 2263.977, 50.318, 
  47.327, 39.174, 1.689, 1.737, 0.94, "", "", "", "", "", "", "", "", 549., 
  79994., 27.014, 0.185, 572., 0.193, 0.245, 4.1, "samples tested", "", "", 
  "", "", "", "", "", "", "", 75., 2.961161*^6, 266.879, 31.4, 9.684, 6.39, 
  8193.571, "", 206.537, 11.28, 5.3, 28.6, 66.425, 1.7, 74.47, 0.734}, 
 {"JAM", "North America", "Jamaica", "2020-10-03", 6795., 91., 134.429, 119., 
  3., 4.429, 2294.708, 30.731, 45.397, 40.187, 1.013, 1.496, 0.93, "", "", 
  "", "", "", "", "", "", 536., 80530., 27.195, 0.181, 549., 0.185, 0.245, 
  4.1, "samples tested", "", "", "", "", "", "", "", "", "", 75., 
  2.961161*^6, 266.879, 31.4, 9.684, 6.39, 8193.571, "", 206.537, 11.28, 5.3, 
  28.6, 66.425, 1.7, 74.47, 0.734}, {"JAM", "North America", "Jamaica", 
  "2020-10-04", 6895., 100., 125.429, 120., 1., 4.429, 2328.479, 33.771, 
  42.358, 40.525, 0.338, 1.496, 0.92, "", "", "", "", "", "", "", "", 541., 
  81071., 27.378, 0.183, 534., 0.18, 0.235, 4.3, "samples tested", "", "", 
  "", "", "", "", "", "", "", 75., 2.961161*^6, 266.879, 31.4, 9.684, 6.39, 
  8193.571, "", 206.537, 11.28, 5.3, 28.6, 66.425, 1.7, 74.47, 0.734}, 
 {"JAM", "North America", "Jamaica", "2020-10-05", 7012., 117., 120.286, 
  120., 0., 3.857, 2367.99, 39.512, 40.621, 40.525, 0., 1.303, 0.91, "", "", 
  "", "", "", "", "", "", 728., 81799., 27.624, 0.246, 513., 0.173, 0.234, 
  4.3, "samples tested", "", "", "", "", "", "", "", "", "", 75., 
  2.961161*^6, 266.879, 31.4, 9.684, 6.39, 8193.571, "", 206.537, 11.28, 5.3, 
  28.6, 66.425, 1.7, 74.47, 0.734}, {"JAM", "North America", "Jamaica", 
  "2020-10-06", 7109., 97., 100.143, 123., 3., 3.143, 2400.748, 32.757, 
  33.819, 41.538, 1.013, 1.061, 0.91, "", "", "", "", "", "", "", "", 551., 
  82350., 27.81, 0.186, 541., 0.183, 0.185, 5.4, "samples tested", "", "", 
  "", "", "", "", "", "", "", 75., 2.961161*^6, 266.879, 31.4, 9.684, 6.39, 
  8193.571, "", 206.537, 11.28, 5.3, 28.6, 66.425, 1.7, 74.47, 0.734}, 
 {"JAM", "North America", "Jamaica", "2020-10-07", 7191., 82., 101.286, 126., 
  3., 2.714, 2428.439, 27.692, 34.205, 42.551, 1.013, 0.917, 0.91, "", "", 
  "", "", "", "", "", "", 547., 82897., 27.995, 0.185, 569., 0.192, 0.178, 
  5.6, "samples tested", "", "", "", "", "", "", "", "", "", 75., 
  2.961161*^6, 266.879, 31.4, 9.684, 6.39, 8193.571, "", 206.537, 11.28, 5.3, 
  28.6, 66.425, 1.7, 74.47, 0.734}, {"JAM", "North America", "Jamaica", 
  "2020-10-08", 7273., 82., 102.571, 128., 2., 2.429, 2456.131, 27.692, 
  34.639, 43.226, 0.675, 0.82, 0.9, "", "", "", "", "", "", "", "", 554., 
  83451., 28.182, 0.187, 572., 0.193, 0.179, 5.6, "samples tested", "", "", 
  "", "", "", "", "", "", "", 75., 2.961161*^6, 266.879, 31.4, 9.684, 6.39, 
  8193.571, "", 206.537, 11.28, 5.3, 28.6, 66.425, 1.7, 74.47, 0.734}, 
 {"JAM", "North America", "Jamaica", "2020-10-09", 7363., 90., 94.143, 132., 
  4., 2.286, 2486.525, 30.393, 31.793, 44.577, 1.351, 0.772, 0.91, "", "", 
  "", "", "", "", "", "", 902., 84353., 28.486, 0.305, 623., 0.21, 0.151, 
  6.6, "samples tested", "", "", "", "", "", "", "", "", "", 75., 
  2.961161*^6, 266.879, 31.4, 9.684, 6.39, 8193.571, "", 206.537, 11.28, 5.3, 
  28.6, 66.425, 1.7, 74.47, 0.734}, {"JAM", "North America", "Jamaica", 
  "2020-10-10", 7559., 196., 109.143, 138., 6., 2.714, 2552.715, 66.19, 
  36.858, 46.603, 2.026, 0.917, 0.91, "", "", "", "", "", "", "", "", 363., 
  84716., 28.609, 0.123, 598., 0.202, 0.183, 5.5, "samples tested", "", "", 
  "", "", "", "", "", "", "", 75., 2.961161*^6, 266.879, 31.4, 9.684, 6.39, 
  8193.571, "", 206.537, 11.28, 5.3, 28.6, 66.425, 1.7, 74.47, 0.734}, 
 {"JAM", "North America", "Jamaica", "2020-10-11", 7718., 159., 117.571, 
  139., 1., 2.714, 2606.41, 53.695, 39.705, 46.941, 0.338, 0.917, 0.9, "", 
  "", "", "", "", "", "", "", 543., 85259., 28.792, 0.183, 598., 0.202, 
  0.197, 5.1, "samples tested", "", "", "", "", "", "", "", "", "", 75., 
  2.961161*^6, 266.879, 31.4, 9.684, 6.39, 8193.571, "", 206.537, 11.28, 5.3, 
  28.6, 66.425, 1.7, 74.47, 0.734}, {"JAM", "North America", "Jamaica", 
  "2020-10-12", 7813., 95., 114.429, 146., 7., 3.714, 2638.492, 32.082, 
  38.643, 49.305, 2.364, 1.254, 0.89, "", "", "", "", "", "", "", "", 541., 
  85800., 28.975, 0.183, 572., 0.193, 0.2, 5., "samples tested", "", "", "", 
  "", "", "", "", "", "", 75., 2.961161*^6, 266.879, 31.4, 9.684, 6.39, 
  8193.571, "", 206.537, 11.28, 5.3, 28.6, 66.425, 1.7, 74.47, 0.734}, 
 {"JAM", "North America", "Jamaica", "2020-10-13", 7910., 97., 114.429, 146., 
  0., 3.286, 2671.25, 32.757, 38.643, 49.305, 0., 1.11, 0.87, "", "", "", "", 
  "", "", "", "", 460., 86260., 29.13, 0.155, 559., 0.189, 0.205, 4.9, 
  "samples tested", "", "", "", "", "", "", "", "", "", 71.3, 2.961161*^6, 
  266.879, 31.4, 9.684, 6.39, 8193.571, "", 206.537, 11.28, 5.3, 28.6, 
  66.425, 1.7, 74.47, 0.734}, {"JAM", "North America", "Jamaica", 
  "2020-10-14", 7989., 79., 114., 151., 5., 3.571, 2697.928, 26.679, 38.498, 
  50.994, 1.689, 1.206, 0.86, "", "", "", "", "", "", "", "", 454., 86714., 
  29.284, 0.153, 545., 0.184, 0.209, 4.8, "samples tested", "", "", "", "", 
  "", "", "", "", "", 71.3, 2.961161*^6, 266.879, 31.4, 9.684, 6.39, 
  8193.571, "", 206.537, 11.28, 5.3, 28.6, 66.425, 1.7, 74.47, 0.734}, 
 {"JAM", "North America", "Jamaica", "2020-10-15", 8067., 78., 113.429, 160., 
  9., 4.571, 2724.269, 26.341, 38.305, 54.033, 3.039, 1.544, 0.85, "", "", 
  "", "", "", "", "", "", 552., 87266., 29.47, 0.186, 545., 0.184, 0.208, 
  4.8, "samples tested", "", "", "", "", "", "", "", "", "", 71.3, 
  2.961161*^6, 266.879, 31.4, 9.684, 6.39, 8193.571, "", 206.537, 11.28, 5.3, 
  28.6, 66.425, 1.7, 74.47, 0.734}, {"JAM", "North America", "Jamaica", 
  "2020-10-16", 8132., 65., 109.857, 162., 2., 4.286, 2746.22, 21.951, 
  37.099, 54.708, 0.675, 1.447, 0.84, "", "", "", "", "", "", "", "", 645., 
  87911., 29.688, 0.218, 508., 0.172, 0.216, 4.6, "samples tested", "", "", 
  "", "", "", "", "", "", "", 71.3, 2.961161*^6, 266.879, 31.4, 9.684, 6.39, 
  8193.571, "", 206.537, 11.28, 5.3, 28.6, 66.425, 1.7, 74.47, 0.734}, 
 {"JAM", "North America", "Jamaica", "2020-10-17", 8195., 63., 90.857, 168., 
  6., 4.286, 2767.496, 21.275, 30.683, 56.735, 2.026, 1.447, 0.83, "", "", 
  "", "", "", "", "", "", 362., 88273., 29.81, 0.122, 508., 0.172, 0.179, 
  5.6, "samples tested", "", "", "", "", "", "", "", "", "", 71.3, 
  2.961161*^6, 266.879, 31.4, 9.684, 6.39, 8193.571, "", 206.537, 11.28, 5.3, 
  28.6, 66.425, 1.7, 74.47, 0.734}, {"JAM", "North America", "Jamaica", 
  "2020-10-18", 8274., 79., 79.429, 171., 3., 4.571, 2794.174, 26.679, 
  26.823, 57.748, 1.013, 1.544, 0.83, "", "", "", "", "", "", "", "", 555., 
  88828., 29.998, 0.187, 510., 0.172, 0.156, 6.4, "samples tested", "", "", 
  "", "", "", "", "", "", "", 71.3, 2.961161*^6, 266.879, 31.4, 9.684, 6.39, 
  8193.571, "", 206.537, 11.28, 5.3, 28.6, 66.425, 1.7, 74.47, 0.734}, 
 {"JAM", "North America", "Jamaica", "2020-10-19", 8321., 47., 72.571, 173., 
  2., 3.857, 2810.046, 15.872, 24.508, 58.423, 0.675, 1.303, 0.83, "", "", 
  "", "", "", "", "", "", 464., 89292., 30.154, 0.157, 499., 0.169, 0.145, 
  6.9, "samples tested", "", "", "", "", "", "", "", "", "", 71.3, 
  2.961161*^6, 266.879, 31.4, 9.684, 6.39, 8193.571, "", 206.537, 11.28, 5.3, 
  28.6, 66.425, 1.7, 74.47, 0.734}, {"JAM", "North America", "Jamaica", 
  "2020-10-20", 8374., 53., 66.286, 174., 1., 4., 2827.945, 17.898, 22.385, 
  58.761, 0.338, 1.351, 0.84, "", "", "", "", "", "", "", "", 651., 89943., 
  30.374, 0.22, 526., 0.178, 0.126, 7.9, "samples tested", "", "", "", "", 
  "", "", "", "", "", 71.3, 2.961161*^6, 266.879, 31.4, 9.684, 6.39, 
  8193.571, "", 206.537, 11.28, 5.3, 28.6, 66.425, 1.7, 74.47, 0.734}, 
 {"JAM", "North America", "Jamaica", "2020-10-21", 8445., 71., 65.143, 174., 
  0., 3.286, 2851.922, 23.977, 21.999, 58.761, 0., 1.11, 0.85, "", "", "", 
  "", "", "", "", "", 838., 90781., 30.657, 0.283, 581., 0.196, 0.112, 8.9, 
  "samples tested", "", "", "", "", "", "", "", "", "", 71.3, 2.961161*^6, 
  266.879, 31.4, 9.684, 6.39, 8193.571, "", 206.537, 11.28, 5.3, 28.6, 
  66.425, 1.7, 74.47, 0.734}, {"JAM", "North America", "Jamaica", 
  "2020-10-22", 8600., 155., 76.143, 179., 5., 2.714, 2904.266, 52.344, 
  25.714, 60.449, 1.689, 0.917, 0.85, "", "", "", "", "", "", "", "", 649., 
  91430., 30.876, 0.219, 595., 0.201, 0.128, 7.8, "samples tested", "", "", 
  "", "", "", "", "", "", "", 60.19, 2.961161*^6, 266.879, 31.4, 9.684, 6.39, 
  8193.571, "", 206.537, 11.28, 5.3, 28.6, 66.425, 1.7, 74.47, 0.734}, 
 {"JAM", "North America", "Jamaica", "2020-10-23", 8638., 38., 72.286, 182., 
  3., 2.857, 2917.099, 12.833, 24.411, 61.462, 1.013, 0.965, 0.84, "", "", 
  "", "", "", "", "", "", 550., 91980., 31.062, 0.186, 581., 0.196, 0.124, 
  8., "samples tested", "", "", "", "", "", "", "", "", "", 71.3, 
  2.961161*^6, 266.879, 31.4, 9.684, 6.39, 8193.571, "", 206.537, 11.28, 5.3, 
  28.6, 66.425, 1.7, 74.47, 0.734}, {"JAM", "North America", "Jamaica", 
  "2020-10-24", 8670., 32., 67.857, 186., 4., 2.571, 2927.906, 10.807, 
  22.916, 62.813, 1.351, 0.868, 0.84, "", "", "", "", "", "", "", "", 461., 
  92441., 31.218, 0.156, 595., 0.201, 0.114, 8.8, "samples tested", "", "", 
  "", "", "", "", "", "", "", 71.3, 2.961161*^6, 266.879, 31.4, 9.684, 6.39, 
  8193.571, "", 206.537, 11.28, 5.3, 28.6, 66.425, 1.7, 74.47, 0.734}, 
 {"JAM", "North America", "Jamaica", "2020-10-25", 8714., 44., 62.857, 188., 
  2., 2.429, 2942.765, 14.859, 21.227, 63.489, 0.675, 0.82, 0.84, "", "", "", 
  "", "", "", "", "", 459., 92900., 31.373, 0.155, 582., 0.197, 0.108, 9.3, 
  "samples tested", "", "", "", "", "", "", "", "", "", 71.3, 2.961161*^6, 
  266.879, 31.4, 9.684, 6.39, 8193.571, "", 206.537, 11.28, 5.3, 28.6, 
  66.425, 1.7, 74.47, 0.734}, {"JAM", "North America", "Jamaica", 
  "2020-10-26", 8749., 35., 61.143, 192., 4., 2.714, 2954.584, 11.82, 20.648, 
  64.839, 1.351, 0.917, 0.85, "", "", "", "", "", "", "", "", 457., 93357., 
  31.527, 0.154, 581., 0.196, 0.105, 9.5, "samples tested", "", "", "", "", 
  "", "", "", "", "", 71.3, 2.961161*^6, 266.879, 31.4, 9.684, 6.39, 
  8193.571, "", 206.537, 11.28, 5.3, 28.6, 66.425, 1.7, 74.47, 0.734}, 
 {"JAM", "North America", "Jamaica", "2020-10-27", 8787., 38., 59., 196., 4., 
  3.143, 2967.417, 12.833, 19.925, 66.19, 1.351, 1.061, 0.86, "", "", "", "", 
  "", "", "", "", 464., 93821., 31.684, 0.157, 554., 0.187, 0.106, 9.4, 
  "samples tested", "", "", "", "", "", "", "", "", "", 71.3, 2.961161*^6, 
  266.879, 31.4, 9.684, 6.39, 8193.571, "", 206.537, 11.28, 5.3, 28.6, 
  66.425, 1.7, 74.47, 0.734}, {"JAM", "North America", "Jamaica", 
  "2020-10-28", 8851., 64., 58., 198., 2., 3.429, 2989.03, 21.613, 19.587, 
  66.866, 0.675, 1.158, 0.88, "", "", "", "", "", "", "", "", 555., 94376., 
  31.871, 0.187, 514., 0.174, 0.113, 8.9, "samples tested", "", "", "", "", 
  "", "", "", "", "", 71.3, 2.961161*^6, 266.879, 31.4, 9.684, 6.39, 
  8193.571, "", 206.537, 11.28, 5.3, 28.6, 66.425, 1.7, 74.47, 0.734}, 
 {"JAM", "North America", "Jamaica", "2020-10-29", 8927., 76., 46.714, 202., 
  4., 3.286, 3014.696, 25.666, 15.776, 68.216, 1.351, 1.11, 0.89, "", "", "", 
  "", "", "", "", "", 642., 95018., 32.088, 0.217, 513., 0.173, 0.091, 11., 
  "samples tested", "", "", "", "", "", "", "", "", "", 71.3, 2.961161*^6, 
  266.879, 31.4, 9.684, 6.39, 8193.571, "", 206.537, 11.28, 5.3, 28.6, 
  66.425, 1.7, 74.47, 0.734}, {"JAM", "North America", "Jamaica", 
  "2020-10-30", 9005., 78., 52.429, 205., 3., 3.286, 3041.037, 26.341, 
  17.705, 69.23, 1.013, 1.11, 0.9, "", "", "", "", "", "", "", "", 726., 
  95744., 32.333, 0.245, 538., 0.182, 0.097, 10.3, "samples tested", "", "", 
  "", "", "", "", "", "", "", 71.3, 2.961161*^6, 266.879, 31.4, 9.684, 6.39, 
  8193.571, "", 206.537, 11.28, 5.3, 28.6, 66.425, 1.7, 74.47, 0.734}, 
 {"JAM", "North America", "Jamaica", "2020-10-31", 9094., 89., 60.571, 206., 
  1., 2.857, 3071.093, 30.056, 20.455, 69.567, 0.338, 0.965, 0.91, "", "", 
  "", "", "", "", "", "", 726., 96470., 32.578, 0.245, 576., 0.195, 0.105, 
  9.5, "samples tested", "", "", "", "", "", "", "", "", "", 71.3, 
  2.961161*^6, 266.879, 31.4, 9.684, 6.39, 8193.571, "", 206.537, 11.28, 5.3, 
  28.6, 66.425, 1.7, 74.47, 0.734}, {"JAM", "North America", "Jamaica", 
  "2020-11-01", 9131., 37., 59.571, 208., 2., 2.857, 3083.588, 12.495, 
  20.118, 70.243, 0.675, 0.965, 0.91, "", "", "", "", "", "", "", "", 742., 
  97212., 32.829, 0.251, 616., 0.208, 0.097, 10.3, "samples tested", "", "", 
  "", "", "", "", "", "", "", 71.3, 2.961161*^6, 266.879, 31.4, 9.684, 6.39, 
  8193.571, "", 206.537, 11.28, 5.3, 28.6, 66.425, 1.7, 74.47, 0.734}, 
 {"JAM", "North America", "Jamaica", "2020-11-02", 9257., 126., 72.571, 210., 
  2., 2.571, 3126.139, 42.551, 24.508, 70.918, 0.675, 0.868, 0.91, "", "", 
  "", "", "", "", "", "", 579., 97791., 33.025, 0.196, 633., 0.214, 0.115, 
  8.7, "samples tested", "", "", "", "", "", "", "", "", "", 71.3, 
  2.961161*^6, 266.879, 31.4, 9.684, 6.39, 8193.571, "", 206.537, 11.28, 5.3, 
  28.6, 66.425, 1.7, 74.47, 0.734}, {"JAM", "North America", "Jamaica", 
  "2020-11-03", 9296., 39., 72.714, 214., 4., 2.571, 3139.309, 13.171, 
  24.556, 72.269, 1.351, 0.868, 0.9, "", "", "", "", "", "", "", "", 565., 
  98356., 33.215, 0.191, 648., 0.219, 0.112, 8.9, "samples tested", "", "", 
  "", "", "", "", "", "", "", 71.3, 2.961161*^6, 266.879, 31.4, 9.684, 6.39, 
  8193.571, "", 206.537, 11.28, 5.3, 28.6, 66.425, 1.7, 74.47, 0.734}, 
 {"JAM", "North America", "Jamaica", "2020-11-04", 9326., 30., 67.857, 215., 
  1., 2.429, 3149.44, 10.131, 22.916, 72.607, 0.338, 0.82, 0.9, "", "", "", 
  "", "", "", "", "", 556., 98912., 33.403, 0.188, 648., 0.219, 0.105, 9.5, 
  "samples tested", "", "", "", "", "", "", "", "", "", 71.3, 2.961161*^6, 
  266.879, 31.4, 9.684, 6.39, 8193.571, "", 206.537, 11.28, 5.3, 28.6, 
  66.425, 1.7, 74.47, 0.734}, {"JAM", "North America", "Jamaica", 
  "2020-11-05", 9373., 47., 63.714, 217., 2., 2.143, 3165.313, 15.872, 
  21.517, 73.282, 0.675, 0.724, 0.89, "", "", "", "", "", "", "", "", 636., 
  99548., 33.618, 0.215, 647., 0.218, 0.098, 10.2, "samples tested", "", "", 
  "", "", "", "", "", "", "", 71.3, 2.961161*^6, 266.879, 31.4, 9.684, 6.39, 
  8193.571, "", 206.537, 11.28, 5.3, 28.6, 66.425, 1.7, 74.47, 0.734}, 
 {"JAM", "North America", "Jamaica", "2020-11-06", 9426., 53., 60.143, 218., 
  1., 1.857, 3183.211, 17.898, 20.311, 73.62, 0.338, 0.627, 0.9, "", "", "", 
  "", "", "", "", "", 551., 100099., 33.804, 0.186, 622., 0.21, 0.097, 10.3, 
  "samples tested", "", "", "", "", "", "", "", "", "", 71.3, 2.961161*^6, 
  266.879, 31.4, 9.684, 6.39, 8193.571, "", 206.537, 11.28, 5.3, 28.6, 
  66.425, 1.7, 74.47, 0.734}, {"JAM", "North America", "Jamaica", 
  "2020-11-07", 9472., 46., 54., 218., 0., 1.714, 3198.745, 15.534, 18.236, 
  73.62, 0., 0.579, 0.9, "", "", "", "", "", "", "", "", 444., 100543., 
  33.954, 0.15, 582., 0.197, 0.093, 10.8, "samples tested", "", "", "", "", 
  "", "", "", "", "", 71.3, 2.961161*^6, 266.879, 31.4, 9.684, 6.39, 
  8193.571, "", 206.537, 11.28, 5.3, 28.6, 66.425, 1.7, 74.47, 0.734}, 
 {"JAM", "North America", "Jamaica", "2020-11-08", 9506., 34., 53.571, 221., 
  3., 1.857, 3210.227, 11.482, 18.091, 74.633, 1.013, 0.627, 0.9, "", "", "", 
  "", "", "", "", "", 484., 101027., 34.117, 0.163, 545., 0.184, 0.098, 10.2, 
  "samples tested", "", "", "", "", "", "", "", "", "", 71.3, 2.961161*^6, 
  266.879, 31.4, 9.684, 6.39, 8193.571, "", 206.537, 11.28, 5.3, 28.6, 
  66.425, 1.7, 74.47, 0.734}, {"JAM", "North America", "Jamaica", 
  "2020-11-09", 9542., 36., 40.714, 221., 0., 1.571, 3222.385, 12.157, 
  13.749, 74.633, 0., 0.531, 0.92, "", "", "", "", "", "", "", "", 367., 
  101394., 34.241, 0.124, 515., 0.174, 0.079, 12.6, "samples tested", "", "", 
  "", "", "", "", "", "", "", 71.3, 2.961161*^6, 266.879, 31.4, 9.684, 6.39, 
  8193.571, "", 206.537, 11.28, 5.3, 28.6, 66.425, 1.7, 74.47, 0.734}, 
 {"JAM", "North America", "Jamaica", "2020-11-10", 9573., 31., 39.571, 224., 
  3., 1.429, 3232.854, 10.469, 13.363, 75.646, 1.013, 0.482, 0.93, "", "", 
  "", "", "", "", "", "", 370., 101764., 34.366, 0.125, 487., 0.164, 0.081, 
  12.3, "samples tested", "", "", "", "", "", "", "", "", "", 71.3, 
  2.961161*^6, 266.879, 31.4, 9.684, 6.39, 8193.571, "", 206.537, 11.28, 5.3, 
  28.6, 66.425, 1.7, 74.47, 0.734}, {"JAM", "North America", "Jamaica", 
  "2020-11-11", 9581., 8., 36.429, 225., 1., 1.429, 3235.555, 2.702, 12.302, 
  75.984, 0.338, 0.482, 0.95, "", "", "", "", "", "", "", "", 549., 102313., 
  34.552, 0.185, 486., 0.164, 0.075, 13.3, "samples tested", "", "", "", "", 
  "", "", "", "", "", 71.3, 2.961161*^6, 266.879, 31.4, 9.684, 6.39, 
  8193.571, "", 206.537, 11.28, 5.3, 28.6, 66.425, 1.7, 74.47, 0.734}, 
 {"JAM", "North America", "Jamaica", "2020-11-12", 9634., 53., 37.286, 225., 
  0., 1.143, 3253.454, 17.898, 12.592, 75.984, 0., 0.386, 0.98, "", "", "", 
  "", "", "", "", "", 1001., 103314., 34.89, 0.338, 538., 0.182, 0.069, 14.4, 
  "samples tested", "", "", "", "", "", "", "", "", "", 71.3, 2.961161*^6, 
  266.879, 31.4, 9.684, 6.39, 8193.571, "", 206.537, 11.28, 5.3, 28.6, 
  66.425, 1.7, 74.47, 0.734}, {"JAM", "North America", "Jamaica", 
  "2020-11-13", 9723., 89., 42.429, 227., 2., 1.286, 3283.509, 30.056, 
  14.328, 76.659, 0.675, 0.434, 1.01, "", "", "", "", "", "", "", "", 564., 
  103878., 35.08, 0.19, 540., 0.182, 0.079, 12.7, "samples tested", "", "", 
  "", "", "", "", "", "", "", 71.3, 2.961161*^6, 266.879, 31.4, 9.684, 6.39, 
  8193.571, "", 206.537, 11.28, 5.3, 28.6, 66.425, 1.7, 74.47, 0.734}, 
 {"JAM", "North America", "Jamaica", "2020-11-14", 9780., 57., 44., 229., 2., 
  1.571, 3302.759, 19.249, 14.859, 77.335, 0.675, 0.531, 1.02, "", "", "", 
  "", "", "", "", "", 853., 104731., 35.368, 0.288, 598., 0.202, 0.074, 13.6, 
  "samples tested", "", "", "", "", "", "", "", "", "", 71.3, 2.961161*^6, 
  266.879, 31.4, 9.684, 6.39, 8193.571, "", 206.537, 11.28, 5.3, 28.6, 
  66.425, 1.7, 74.47, 0.734}, {"JAM", "North America", "Jamaica", 
  "2020-11-15", 9884., 104., 54., 231., 2., 1.429, 3337.88, 35.121, 18.236, 
  78.01, 0.675, 0.482, 1.03, "", "", "", "", "", "", "", "", 555., 105286., 
  35.556, 0.187, 608., 0.205, 0.089, 11.3, "samples tested", "", "", "", "", 
  "", "", "", "", "", 71.3, 2.961161*^6, 266.879, 31.4, 9.684, 6.39, 
  8193.571, "", 206.537, 11.28, 5.3, 28.6, 66.425, 1.7, 74.47, 0.734}, 
 {"JAM", "North America", "Jamaica", "2020-11-16", 9929., 45., 55.286, 231., 
  0., 1.429, 3353.077, 15.197, 18.67, 78.01, 0., 0.482, 1.03, "", "", "", "", 
  "", "", "", "", 467., 105753., 35.713, 0.158, 623., 0.21, 0.089, 11.3, 
  "samples tested", "", "", "", "", "", "", "", "", "", 71.3, 2.961161*^6, 
  266.879, 31.4, 9.684, 6.39, 8193.571, "", 206.537, 11.28, 5.3, 28.6, 
  66.425, 1.7, 74.47, 0.734}, {"JAM", "North America", "Jamaica", 
  "2020-11-17", 9959., 30., 55.143, 231., 0., 1., 3363.208, 10.131, 18.622, 
  78.01, 0., 0.338, 1.03, "", "", "", "", "", "", "", "", 834., 106587., 
  35.995, 0.282, 689., 0.233, 0.08, 12.5, "samples tested", "", "", "", "", 
  "", "", "", "", "", 71.3, 2.961161*^6, 266.879, 31.4, 9.684, 6.39, 
  8193.571, "", 206.537, 11.28, 5.3, 28.6, 66.425, 1.7, 74.47, 0.734}, 
 {"JAM", "North America", "Jamaica", "2020-11-18", 10019., 60., 62.571, 233., 
  2., 1.143, 3383.47, 20.262, 21.131, 78.685, 0.675, 0.386, 1.04, "", "", "", 
  "", "", "", "", "", 656., 107243., 36.217, 0.222, 704., 0.238, 0.089, 11.3, 
  "samples tested", "", "", "", "", "", "", "", "", "", 71.3, 2.961161*^6, 
  266.879, 31.4, 9.684, 6.39, 8193.571, "", 206.537, 11.28, 5.3, 28.6, 
  66.425, 1.7, 74.47, 0.734}, {"JAM", "North America", "Jamaica", 
  "2020-11-19", 10088., 69., 64.857, 235., 2., 1.429, 3406.772, 23.302, 
  21.903, 79.361, 0.675, 0.482, 1.04, "", "", "", "", "", "", "", "", 653., 
  107896., 36.437, 0.221, 655., 0.221, 0.099, 10.1, "samples tested", "", "", 
  "", "", "", "", "", "", "", 71.3, 2.961161*^6, 266.879, 31.4, 9.684, 6.39, 
  8193.571, "", 206.537, 11.28, 5.3, 28.6, 66.425, 1.7, 74.47, 0.734}, 
 {"JAM", "North America", "Jamaica", "2020-11-20", 10151., 63., 61.143, 235., 
  0., 1.143, 3428.047, 21.275, 20.648, 79.361, 0., 0.386, 1.04, "", "", "", 
  "", "", "", "", "", 653., 108549., 36.658, 0.221, 667., 0.225, 0.092, 10.9, 
  "samples tested", "", "", "", "", "", "", "", "", "", 71.3, 2.961161*^6, 
  266.879, 31.4, 9.684, 6.39, 8193.571, "", 206.537, 11.28, 5.3, 28.6, 
  66.425, 1.7, 74.47, 0.734}, {"JAM", "North America", "Jamaica", 
  "2020-11-21", 10240., 89., 65.714, 237., 2., 1.143, 3458.103, 30.056, 
  22.192, 80.036, 0.675, 0.386, 1.04, "", "", "", "", "", "", "", "", 617., 
  109166., 36.866, 0.208, 634., 0.214, 0.104, 9.6, "samples tested", "", "", 
  "", "", "", "", "", "", "", 71.3, 2.961161*^6, 266.879, 31.4, 9.684, 6.39, 
  8193.571, "", 206.537, 11.28, 5.3, 28.6, 66.425, 1.7, 74.47, 0.734}, 
 {"JAM", "North America", "Jamaica", "2020-11-22", 10284., 44., 57.143, 238., 
  1., 1., 3472.962, 14.859, 19.297, 80.374, 0.338, 0.338, 1.04, "", "", "", 
  "", "", "", "", "", 668., 109834., 37.092, 0.226, 650., 0.22, 0.088, 11.4, 
  "samples tested", "", "", "", "", "", "", "", "", "", 71.3, 2.961161*^6, 
  266.879, 31.4, 9.684, 6.39, 8193.571, "", 206.537, 11.28, 5.3, 28.6, 
  66.425, 1.7, 74.47, 0.734}, {"JAM", "North America", "Jamaica", 
  "2020-11-23", 10343., 59., 59.143, 239., 1., 1.143, 3492.887, 19.925, 
  19.973, 80.712, 0.338, 0.386, 1.04, "", "", "", "", "", "", "", "", 656., 
  110490., 37.313, 0.222, 677., 0.229, 0.087, 11.4, "samples tested", "", "", 
  "", "", "", "", "", "", "", 71.3, 2.961161*^6, 266.879, 31.4, 9.684, 6.39, 
  8193.571, "", 206.537, 11.28, 5.3, 28.6, 66.425, 1.7, 74.47, 0.734}, 
 {"JAM", "North America", "Jamaica", "2020-11-24", 10422., 79., 66.143, 243., 
  4., 1.714, 3519.565, 26.679, 22.337, 82.062, 1.351, 0.579, 1.04, "", "", 
  "", "", "", "", "", "", 831., 111321., 37.594, 0.281, 676., 0.228, 0.098, 
  10.2, "samples tested", "", "", "", "", "", "", "", "", "", 71.3, 
  2.961161*^6, 266.879, 31.4, 9.684, 6.39, 8193.571, "", 206.537, 11.28, 5.3, 
  28.6, 66.425, 1.7, 74.47, 0.734}, {"JAM", "North America", "Jamaica", 
  "2020-11-25", 10488., 66., 67., 247., 4., 2., 3541.854, 22.289, 22.626, 
  83.413, 1.351, 0.675, 1.03, "", "", "", "", "", "", "", "", 610., 111931., 
  37.8, 0.206, 670., 0.226, 0.1, 10., "samples tested", "", "", "", "", "", 
  "", "", "", "", 71.3, 2.961161*^6, 266.879, 31.4, 9.684, 6.39, 8193.571, 
  "", 206.537, 11.28, 5.3, 28.6, 66.425, 1.7, 74.47, 0.734}, 
 {"JAM", "North America", "Jamaica", "2020-11-26", 10541., 53., 64.714, 248., 
  1., 1.857, 3559.752, 17.898, 21.854, 83.751, 0.338, 0.627, 1.03, "", "", 
  "", "", "", "", "", "", 665., 112596., 38.024, 0.225, 671., 0.227, 0.096, 
  10.4, "samples tested", "", "", "", "", "", "", "", "", "", 71.3, 
  2.961161*^6, 266.879, 31.4, 9.684, 6.39, 8193.571, "", 206.537, 11.28, 5.3, 
  28.6, 66.425, 1.7, 74.47, 0.734}, {"JAM", "North America", "Jamaica", 
  "2020-11-27", 10600., 59., 64.143, 250., 2., 2.143, 3579.677, 19.925, 
  21.661, 84.426, 0.675, 0.724, 1.02, "", "", "", "", "", "", "", "", 720., 
  113316., 38.267, 0.243, 681., 0.23, 0.094, 10.6, "samples tested", "", "", 
  "", "", "", "", "", "", "", 71.3, 2.961161*^6, 266.879, 31.4, 9.684, 6.39, 
  8193.571, "", 206.537, 11.28, 5.3, 28.6, 66.425, 1.7, 74.47, 0.734}, 
 {"JAM", "North America", "Jamaica", "2020-11-28", 10669., 69., 61.286, 251., 
  1., 2., 3602.979, 23.302, 20.697, 84.764, 0.338, 0.675, 1.02, "", "", "", 
  "", "", "", "", "", 704., 114020., 38.505, 0.238, 693., 0.234, 0.088, 11.3, 
  "samples tested", "", "", "", "", "", "", "", "", "", 71.3, 2.961161*^6, 
  266.879, 31.4, 9.684, 6.39, 8193.571, "", 206.537, 11.28, 5.3, 28.6, 
  66.425, 1.7, 74.47, 0.734}, {"JAM", "North America", "Jamaica", 
  "2020-11-29", 10709., 40., 60.714, 256., 5., 2.571, 3616.487, 13.508, 
  20.504, 86.453, 1.689, 0.868, 1.02, "", "", "", "", "", "", "", "", 647., 
  114667., 38.724, 0.218, 690., 0.233, 0.088, 11.4, "samples tested", "", "", 
  "", "", "", "", "", "", "", 71.3, 2.961161*^6, 266.879, 31.4, 9.684, 6.39, 
  8193.571, "", 206.537, 11.28, 5.3, 28.6, 66.425, 1.7, 74.47, 0.734}, 
 {"JAM", "North America", "Jamaica", "2020-11-30", 10763., 54., 60., 257., 
  1., 2.571, 3634.723, 18.236, 20.262, 86.79, 0.338, 0.868, 1.03, "", "", "", 
  "", "", "", "", "", 858., 115525., 39.013, 0.29, 719., 0.243, 0.083, 12., 
  "samples tested", "", "", "", "", "", "", "", "", "", 71.3, 2.961161*^6, 
  266.879, 31.4, 9.684, 6.39, 8193.571, "", 206.537, 11.28, 5.3, 28.6, 
  66.425, 1.7, 74.47, 0.734}, {"JAM", "North America", "Jamaica", 
  "2020-12-01", 10810., 47., 55.429, 258., 1., 2.143, 3650.595, 15.872, 
  18.719, 87.128, 0.338, 0.724, 1.03, "", "", "", "", "", "", "", "", 665., 
  116190., 39.238, 0.225, 696., 0.235, 0.08, 12.6, "samples tested", "", "", 
  "", "", "", "", "", "", "", 71.3, 2.961161*^6, 266.879, 31.4, 9.684, 6.39, 
  8193.571, "", 206.537, 11.28, 5.3, 28.6, 66.425, 1.7, 74.47, 0.734}, 
 {"JAM", "North America", "Jamaica", "2020-12-02", 10864., 54., 53.714, 258., 
  0., 1.571, 3668.831, 18.236, 18.14, 87.128, 0., 0.531, 1.04, "", "", "", 
  "", "", "", "", "", 656., 116846., 39.46, 0.222, 702., 0.237, 0.077, 13.1, 
  "samples tested", "", "", "", "", "", "", "", "", "", 71.3, 2.961161*^6, 
  266.879, 31.4, 9.684, 6.39, 8193.571, "", 206.537, 11.28, 5.3, 28.6, 
  66.425, 1.7, 74.47, 0.734}, {"JAM", "North America", "Jamaica", 
  "2020-12-03", 10911., 47., 52.857, 259., 1., 1.571, 3684.703, 15.872, 
  17.85, 87.466, 0.338, 0.531, 1.05, "", "", "", "", "", "", "", "", 811., 
  117657., 39.733, 0.274, 723., 0.244, 0.073, 13.7, "samples tested", "", "", 
  "", "", "", "", "", "", "", 71.3, 2.961161*^6, 266.879, 31.4, 9.684, 6.39, 
  8193.571, "", 206.537, 11.28, 5.3, 28.6, 66.425, 1.7, 74.47, 0.734}, 
 {"JAM", "North America", "Jamaica", "2020-12-04", 10987., 76., 55.286, 260., 
  1., 1.429, 3710.369, 25.666, 18.67, 87.803, 0.338, 0.482, 1.06, "", "", "", 
  "", "", "", "", "", 730., 118387., 39.98, 0.247, 724., 0.244, 0.076, 13.1, 
  "samples tested", "", "", "", "", "", "", "", "", "", 71.3, 2.961161*^6, 
  266.879, 31.4, 9.684, 6.39, 8193.571, "", 206.537, 11.28, 5.3, 28.6, 
  66.425, 1.7, 74.47, 0.734}, {"JAM", "North America", "Jamaica", 
  "2020-12-05", 11063., 76., 56.286, 261., 1., 1.429, 3736.035, 25.666, 
  19.008, 88.141, 0.338, 0.482, 1.07, "", "", "", "", "", "", "", "", 701., 
  119088., 40.217, 0.237, 724., 0.244, 0.078, 12.9, "samples tested", "", "", 
  "", "", "", "", "", "", "", 71.3, 2.961161*^6, 266.879, 31.4, 9.684, 6.39, 
  8193.571, "", 206.537, 11.28, 5.3, 28.6, 66.425, 1.7, 74.47, 0.734}, 
 {"JAM", "North America", "Jamaica", "2020-12-06", 11120., 57., 58.714, 265., 
  4., 1.286, 3755.284, 19.249, 19.828, 89.492, 1.351, 0.434, 1.07, "", "", 
  "", "", "", "", "", "", 1040., 120128., 40.568, 0.351, 780., 0.263, 0.075, 
  13.3, "samples tested", "", "", "", "", "", "", "", "", "", 71.3, 
  2.961161*^6, 266.879, 31.4, 9.684, 6.39, 8193.571, "", 206.537, 11.28, 5.3, 
  28.6, 66.425, 1.7, 74.47, 0.734}, {"JAM", "North America", "Jamaica", 
  "2020-12-07", 11184., 64., 60.143, 265., 0., 1.143, 3776.897, 21.613, 
  20.311, 89.492, 0., 0.386, 1.08, "", "", "", "", "", "", "", "", 933., 
  121061., 40.883, 0.315, 791., 0.267, 0.076, 13.2, "samples tested", "", "", 
  "", "", "", "", "", "", "", 71.3, 2.961161*^6, 266.879, 31.4, 9.684, 6.39, 
  8193.571, "", 206.537, 11.28, 5.3, 28.6, 66.425, 1.7, 74.47, 0.734}, 
 {"JAM", "North America", "Jamaica", "2020-12-08", 11271., 87., 65.857, 265., 
  0., 1., 3806.277, 29.38, 22.24, 89.492, 0., 0.338, 1.09, "", "", "", "", 
  "", "", "", "", 1114., 122175., 41.259, 0.376, 855., 0.289, 0.077, 13., 
  "samples tested", "", "", "", "", "", "", "", "", "", 71.3, 2.961161*^6, 
  266.879, 31.4, 9.684, 6.39, 8193.571, "", 206.537, 11.28, 5.3, 28.6, 
  66.425, 1.7, 74.47, 0.734}, {"JAM", "North America", "Jamaica", 
  "2020-12-09", 11369., 98., 72.143, 266., 1., 1.143, 3839.372, 33.095, 
  24.363, 89.83, 0.338, 0.386, 1.09, "", "", "", "", "", "", "", "", 744., 
  122919., 41.51, 0.251, 868., 0.293, 0.083, 12., "samples tested", "", "", 
  "", "", "", "", "", "", "", 71.3, 2.961161*^6, 266.879, 31.4, 9.684, 6.39, 
  8193.571, "", 206.537, 11.28, 5.3, 28.6, 66.425, 1.7, 74.47, 0.734}, 
 {"JAM", "North America", "Jamaica", "2020-12-10", 11443., 74., 76., 270., 
  4., 1.571, 3864.363, 24.99, 25.666, 91.18, 1.351, 0.531, 1.08, "", "", "", 
  "", "", "", "", "", 647., 123566., 41.729, 0.218, 844., 0.285, 0.09, 11.1, 
  "samples tested", "", "", "", "", "", "", "", "", "", 71.3, 2.961161*^6, 
  266.879, 31.4, 9.684, 6.39, 8193.571, "", 206.537, 11.28, 5.3, 28.6, 
  66.425, 1.7, 74.47, 0.734}, {"JAM", "North America", "Jamaica", 
  "2020-12-11", 11509., 66., 74.571, 270., 0., 1.429, 3886.651, 22.289, 
  25.183, 91.18, 0., 0.482, 1.08, "", "", "", "", "", "", "", "", 663., 
  124229., 41.953, 0.224, 835., 0.282, 0.089, 11.2, "samples tested", "", "", 
  "", "", "", "", "", "", "", 71.3, 2.961161*^6, 266.879, 31.4, 9.684, 6.39, 
  8193.571, "", 206.537, 11.28, 5.3, 28.6, 66.425, 1.7, 74.47, 0.734}, 
 {"JAM", "North America", "Jamaica", "2020-12-12", 11608., 99., 77.857, 271., 
  1., 1.429, 3920.084, 33.433, 26.293, 91.518, 0.338, 0.482, 1.07, "", "", 
  "", "", "", "", "", "", 1079., 125308., 42.317, 0.364, 889., 0.3, 0.088, 
  11.4, "samples tested", "", "", "", "", "", "", "", "", "", 71.3, 
  2.961161*^6, 266.879, 31.4, 9.684, 6.39, 8193.571, "", 206.537, 11.28, 5.3, 
  28.6, 66.425, 1.7, 74.47, 0.734}, {"JAM", "North America", "Jamaica", 
  "2020-12-13", 11710., 102., 84.286, 273., 2., 1.143, 3954.53, 34.446, 
  28.464, 92.194, 0.675, 0.386, 1.07, "", "", "", "", "", "", "", "", 1220., 
  126528., 42.729, 0.412, 914., 0.309, 0.092, 10.8, "samples tested", "", "", 
  "", "", "", "", "", "", "", 71.3, 2.961161*^6, 266.879, 31.4, 9.684, 6.39, 
  8193.571, "", 206.537, 11.28, 5.3, 28.6, 66.425, 1.7, 74.47, 0.734}, 
 {"JAM", "North America", "Jamaica", "2020-12-14", 11792., 82., 86.857, 273., 
  0., 1.143, 3982.222, 27.692, 29.332, 92.194, 0., 0.386, 1.06, "", "", "", 
  "", "", "", "", "", 850., 127378., 43.016, 0.287, 902., 0.305, 0.096, 10.4, 
  "samples tested", "", "", "", "", "", "", "", "", "", 71.3, 2.961161*^6, 
  266.879, 31.4, 9.684, 6.39, 8193.571, "", 206.537, 11.28, 5.3, 28.6, 
  66.425, 1.7, 74.47, 0.734}, {"JAM", "North America", "Jamaica", 
  "2020-12-15", 11875., 83., 86.286, 276., 3., 1.571, 4010.251, 28.03, 
  29.139, 93.207, 1.013, 0.531, 1.05, "", "", "", "", "", "", "", "", 589., 
  127967., 43.215, 0.199, 827., 0.279, 0.104, 9.6, "samples tested", "", "", 
  "", "", "", "", "", "", "", 71.3, 2.961161*^6, 266.879, 31.4, 9.684, 6.39, 
  8193.571, "", 206.537, 11.28, 5.3, 28.6, 66.425, 1.7, 74.47, 0.734}, 
 {"JAM", "North America", "Jamaica", "2020-12-16", 11907., 32., 76.857, 276., 
  0., 1.429, 4021.058, 10.807, 25.955, 93.207, 0., 0.482, 1.03, "", "", "", 
  "", "", "", "", "", 738., 128705., 43.464, 0.249, 827., 0.279, 0.093, 10.8, 
  "samples tested", "", "", "", "", "", "", "", "", "", 71.3, 2.961161*^6, 
  266.879, 31.4, 9.684, 6.39, 8193.571, "", 206.537, 11.28, 5.3, 28.6, 
  66.425, 1.7, 74.47, 0.734}, {"JAM", "North America", "Jamaica", 
  "2020-12-17", 11968., 61., 75., 279., 3., 1.286, 4041.658, 20.6, 25.328, 
  94.22, 1.013, 0.434, 1.03, "", "", "", "", "", "", "", "", 1153., 129858., 
  43.854, 0.389, 899., 0.304, 0.083, 12., "samples tested", "", "", "", "", 
  "", "", "", "", "", 71.3, 2.961161*^6, 266.879, 31.4, 9.684, 6.39, 
  8193.571, "", 206.537, 11.28, 5.3, 28.6, 66.425, 1.7, 74.47, 0.734}, 
 {"JAM", "North America", "Jamaica", "2020-12-18", 12039., 71., 75.714, 283., 
  4., 1.857, 4065.635, 23.977, 25.569, 95.571, 1.351, 0.627, 1.03, "", "", 
  "", "", "", "", "", "", 1037., 130895., 44.204, 0.35, 952., 0.321, 0.08, 
  12.6, "samples tested", "", "", "", "", "", "", "", "", "", 71.3, 
  2.961161*^6, 266.879, 31.4, 9.684, 6.39, 8193.571, "", 206.537, 11.28, 5.3, 
  28.6, 66.425, 1.7, 74.47, 0.734}, {"JAM", "North America", "Jamaica", 
  "2020-12-19", 12135., 96., 75.286, 285., 2., 2., 4098.055, 32.42, 25.424, 
  96.246, 0.675, 0.675, 1.03, "", "", "", "", "", "", "", "", 1081., 131976., 
  44.569, 0.365, 953., 0.322, 0.079, 12.7, "samples tested", "", "", "", "", 
  "", "", "", "", "", 71.3, 2.961161*^6, 266.879, 31.4, 9.684, 6.39, 
  8193.571, "", 206.537, 11.28, 5.3, 28.6, 66.425, 1.7, 74.47, 0.734}, 
 {"JAM", "North America", "Jamaica", "2020-12-20", 12224., 89., 73.429, 286., 
  1., 1.857, 4128.111, 30.056, 24.797, 96.584, 0.338, 0.627, 1.02, "", "", 
  "", "", "", "", "", "", 651., 132627., 44.789, 0.22, 871., 0.294, 0.084, 
  11.9, "samples tested", "", "", "", "", "", "", "", "", "", 71.3, 
  2.961161*^6, 266.879, 31.4, 9.684, 6.39, 8193.571, "", 206.537, 11.28, 5.3, 
  28.6, 66.425, 1.7, 74.47, 0.734}, {"JAM", "North America", "Jamaica", 
  "2020-12-21", 12289., 65., 71., 286., 0., 1.857, 4150.061, 21.951, 23.977, 
  96.584, 0., 0.627, 1.01, "", "", "", "", "", "", "", "", 608., 133235., 
  44.994, 0.205, 837., 0.283, 0.085, 11.8, "samples tested", "", "", "", "", 
  "", "", "", "", "", 71.3, 2.961161*^6, 266.879, 31.4, 9.684, 6.39, 
  8193.571, "", 206.537, 11.28, 5.3, 28.6, 66.425, 1.7, 74.47, 0.734}, 
 {"JAM", "North America", "Jamaica", "2020-12-22", 12354., 65., 68.429, 288., 
  2., 1.714, 4172.012, 21.951, 23.109, 97.259, 0.675, 0.579, 1.01, "", "", 
  "", "", "", "", "", "", 821., 134056., 45.271, 0.277, 870., 0.294, 0.079, 
  12.7, "samples tested", "", "", "", "", "", "", "", "", "", 71.3, 
  2.961161*^6, 266.879, 31.4, 9.684, 6.39, 8193.571, "", 206.537, 11.28, 5.3, 
  28.6, 66.425, 1.7, 74.47, 0.734}, {"JAM", "North America", "Jamaica", 
  "2020-12-23", 12423., 69., 73.714, 290., 2., 2., 4195.314, 23.302, 24.894, 
  97.935, 0.675, 0.675, 1.01, "", "", "", "", "", "", "", "", 1113., 135169., 
  45.647, 0.376, 923., 0.312, 0.08, 12.5, "samples tested", "", "", "", "", 
  "", "", "", "", "", 71.3, 2.961161*^6, 266.879, 31.4, 9.684, 6.39, 
  8193.571, "", 206.537, 11.28, 5.3, 28.6, 66.425, 1.7, 74.47, 0.734}, 
 {"JAM", "North America", "Jamaica", "2020-12-24", 12519., 96., 78.714, 292., 
  2., 1.857, 4227.734, 32.42, 26.582, 98.61, 0.675, 0.627, 1., "", "", "", 
  "", "", "", "", "", "", "", "", "", 847., 0.286, 0.093, 10.8, 
  "samples tested", "", "", "", "", "", "", "", "", "", 71.3, 2.961161*^6, 
  266.879, 31.4, 9.684, 6.39, 8193.571, "", 206.537, 11.28, 5.3, 28.6, 
  66.425, 1.7, 74.47, 0.734}, {"JAM", "North America", "Jamaica", 
  "2020-12-25", 12597., 78., 79.714, 294., 2., 1.571, 4254.075, 26.341, 
  26.92, 99.285, 0.675, 0.531, 0.99, "", "", "", "", "", "", "", "", "", "", 
  "", "", 788., 0.266, 0.101, 9.9, "samples tested", "", "", "", "", "", "", 
  "", "", "", 71.3, 2.961161*^6, 266.879, 31.4, 9.684, 6.39, 8193.571, "", 
  206.537, 11.28, 5.3, 28.6, 66.425, 1.7, 74.47, 0.734}, 
 {"JAM", "North America", "Jamaica", "2020-12-26", 12684., 87., 78.429, 294., 
  0., 1.286, 4283.455, 29.38, 26.486, 99.285, 0., 0.434, 0.98, "", "", "", 
  "", "", "", "", "", "", 137029., 46.275, "", 722., 0.244, 0.109, 9.2, 
  "samples tested", "", "", "", "", "", "", "", "", "", 71.3, 2.961161*^6, 
  266.879, 31.4, 9.684, 6.39, 8193.571, "", 206.537, 11.28, 5.3, 28.6, 
  66.425, 1.7, 74.47, 0.734}, {"JAM", "North America", "Jamaica", 
  "2020-12-27", 12723., 39., 71.286, 295., 1., 1.286, 4296.626, 13.171, 
  24.074, 99.623, 0.338, 0.434, 0.97, "", "", "", "", "", "", "", "", "", "", 
  "", "", 658., 0.222, 0.108, 9.2, "samples tested", "", "", "", "", "", "", 
  "", "", "", 71.3, 2.961161*^6, 266.879, 31.4, 9.684, 6.39, 8193.571, "", 
  206.537, 11.28, 5.3, 28.6, 66.425, 1.7, 74.47, 0.734}, 
 {"JAM", "North America", "Jamaica", "2020-12-28", 12732., 9., 63.286, 298., 
  3., 1.714, 4299.665, 3.039, 21.372, 100.636, 1.013, 0.579, 0.97, "", "", 
  "", "", "", "", "", "", "", 137444., 46.416, "", 601., 0.203, 0.105, 9.5, 
  "samples tested", "", "", "", "", "", "", "", "", "", 71.3, 2.961161*^6, 
  266.879, 31.4, 9.684, 6.39, 8193.571, "", 206.537, 11.28, 5.3, 28.6, 
  66.425, 1.7, 74.47, 0.734}, {"JAM", "North America", "Jamaica", 
  "2020-12-29", 12752., 20., 56.857, 298., 0., 1.429, 4306.419, 6.754, 
  19.201, 100.636, 0., 0.482, 0.98, "", "", "", "", "", "", "", "", "", "", 
  "", "", 548., 0.185, 0.104, 9.6, "samples tested", "", "", "", "", "", "", 
  "", "", "", 71.3, 2.961161*^6, 266.879, 31.4, 9.684, 6.39, 8193.571, "", 
  206.537, 11.28, 5.3, 28.6, 66.425, 1.7, 74.47, 0.734}, 
 {"JAM", "North America", "Jamaica", "2020-12-30", 12793., 41., 52.857, 302., 
  4., 1.714, 4320.265, 13.846, 17.85, 101.987, 1.351, 0.579, 1., "", "", "", 
  "", "", "", "", "", "", 138342., 46.719, "", 453., 0.153, 0.117, 8.6, 
  "samples tested", "", "", "", "", "", "", "", "", "", 71.3, 2.961161*^6, 
  266.879, 31.4, 9.684, 6.39, 8193.571, "", 206.537, 11.28, 5.3, 28.6, 
  66.425, 1.7, 74.47, 0.734}, {"JAM", "North America", "Jamaica", 
  "2020-12-31", 12827., 34., 44., 302., 0., 1.429, 4331.747, 11.482, 14.859, 
  101.987, 0., 0.482, 1.02, "", "", "", "", "", "", "", "", "", "", "", "", 
  437., 0.148, 0.101, 9.9, "samples tested", "", "", "", "", "", "", "", "", 
  "", 71.3, 2.961161*^6, 266.879, 31.4, 9.684, 6.39, 8193.571, "", 206.537, 
  11.28, 5.3, 28.6, 66.425, 1.7, 74.47, 0.734}, 
 {"JAM", "North America", "Jamaica", "2021-01-01", 12915., 88., 45.429, 303., 
  1., 1.286, 4361.465, 29.718, 15.341, 102.325, 0.338, 0.434, 1.05, "", "", 
  "", "", "", "", "", "", "", "", "", "", 421., 0.142, 0.108, 9.3, 
  "samples tested", "", "", "", "", "", "", "", "", "", 71.3, 2.961161*^6, 
  266.879, 31.4, 9.684, 6.39, 8193.571, "", 206.537, 11.28, 5.3, 28.6, 
  66.425, 1.7, 74.47, 0.734}, {"JAM", "North America", "Jamaica", 
  "2021-01-02", 12931., 16., 35.286, 303., 0., 1.286, 4366.868, 5.403, 
  11.916, 102.325, 0., 0.434, 1.07, "", "", "", "", "", "", "", "", "", 
  139866., 47.234, "", 405., 0.137, 0.087, 11.5, "samples tested", "", "", 
  "", "", "", "", "", "", "", 71.3, 2.961161*^6, 266.879, 31.4, 9.684, 6.39, 
  8193.571, "", 206.537, 11.28, 5.3, 28.6, 66.425, 1.7, 74.47, 0.734}, 
 {"JAM", "North America", "Jamaica", "2021-01-03", 13049., 118., 46.571, 
  304., 1., 1.286, 4406.718, 39.849, 15.727, 102.662, 0.338, 0.434, 1.1, "", 
  "", "", "", "", "", "", "", "", "", "", "", 469., 0.158, 0.099, 10.1, 
  "samples tested", "", "", "", "", "", "", "", "", "", 71.3, 2.961161*^6, 
  266.879, 31.4, 9.684, 6.39, 8193.571, "", 206.537, 11.28, 5.3, 28.6, 
  66.425, 1.7, 74.47, 0.734}, {"JAM", "North America", "Jamaica", 
  "2021-01-04", 13203., 154., 67.286, 304., 0., 0.857, 4458.724, 52.007, 
  22.723, 102.662, 0., 0.289, 1.11, "", "", "", "", "", "", "", "", "", 
  141170., 47.674, "", 532., 0.18, 0.126, 7.9, "samples tested", "", "", "", 
  "", "", "", "", "", "", 67.59, 2.961161*^6, 266.879, 31.4, 9.684, 6.39, 
  8193.571, "", 206.537, 11.28, 5.3, 28.6, 66.425, 1.7, 74.47, 0.734}, 
 {"JAM", "North America", "Jamaica", "2021-01-05", 13246., 43., 70.571, 305., 
  1., 1., 4473.245, 14.521, 23.832, 103., 0.338, 0.338, 1.1, "", "", "", "", 
  "", "", "", "", "", "", "", "", 577., 0.195, 0.122, 8.2, "samples tested", 
  "", "", "", "", "", "", "", "", "", 71.3, 2.961161*^6, 266.879, 31.4, 
  9.684, 6.39, 8193.571, "", 206.537, 11.28, 5.3, 28.6, 66.425, 1.7, 74.47, 
  0.734}, {"JAM", "North America", "Jamaica", "2021-01-06", 13330., 84., 
  76.714, 306., 1., 0.571, 4501.613, 28.367, 25.907, 103.338, 0.338, 0.193, 
  1.1, "", "", "", "", "", "", "", "", "", "", "", "", 621., 0.21, 0.124, 
  8.1, "samples tested", "", "", "", "", "", "", "", "", "", 71.3, 
  2.961161*^6, 266.879, 31.4, 9.684, 6.39, 8193.571, "", 206.537, 11.28, 5.3, 
  28.6, 66.425, 1.7, 74.47, 0.734}, {"JAM", "North America", "Jamaica", 
  "2021-01-07", 13368., 38., 77.286, 306., 0., 0.571, 4514.446, 12.833, 26.1, 
  103.338, 0., 0.193, 1.1, "", "", "", "", "", "", "", "", "", 143452., 
  48.445, "", 657., 0.222, 0.118, 8.5, "samples tested", "", "", "", "", "", 
  "", "", "", "", 71.3, 2.961161*^6, 266.879, 31.4, 9.684, 6.39, 8193.571, 
  "", 206.537, 11.28, 5.3, 28.6, 66.425, 1.7, 74.47, 0.734}, 
 {"JAM", "North America", "Jamaica", "2021-01-08", 13411., 43., 70.857, 307., 
  1., 0.571, 4528.967, 14.521, 23.929, 103.676, 0.338, 0.193, 1.1, "", "", 
  "", "", "", "", "", "", "", "", "", "", 644., 0.217, 0.11, 9.1, 
  "samples tested", "", "", "", "", "", "", "", "", "", 71.3, 2.961161*^6, 
  266.879, 31.4, 9.684, 6.39, 8193.571, "", 206.537, 11.28, 5.3, 28.6, 
  66.425, 1.7, 74.47, 0.734}, {"JAM", "North America", "Jamaica", 
  "2021-01-09", 13455., 44., 74.857, 311., 4., 1.143, 4543.826, 14.859, 
  25.28, 105.026, 1.351, 0.386, 1.11, "", "", "", "", "", "", "", "", "", 
  144276., 48.723, "", 630., 0.213, 0.119, 8.4, "samples tested", "", "", "", 
  "", "", "", "", "", "", 71.3, 2.961161*^6, 266.879, 31.4, 9.684, 6.39, 
  8193.571, "", 206.537, 11.28, 5.3, 28.6, 66.425, 1.7, 74.47, 0.734}, 
 {"JAM", "North America", "Jamaica", "2021-01-10", 13548., 93., 71.286, 312., 
  1., 1.143, 4575.232, 31.407, 24.074, 105.364, 0.338, 0.386, 1.13, "", "", 
  "", "", "", "", "", "", "", "", "", "", 776., 0.262, 0.092, 10.9, 
  "samples tested", "", "", "", "", "", "", "", "", "", 71.3, 2.961161*^6, 
  266.879, 31.4, 9.684, 6.39, 8193.571, "", 206.537, 11.28, 5.3, 28.6, 
  66.425, 1.7, 74.47, 0.734}, {"JAM", "North America", "Jamaica", 
  "2021-01-11", 13637., 89., 62., 313., 1., 1.286, 4605.288, 30.056, 20.938, 
  105.702, 0.338, 0.434, 1.14, "", "", "", "", "", "", "", "", "", 147628., 
  49.855, "", 923., 0.312, 0.067, 14.9, "samples tested", "", "", "", "", "", 
  "", "", "", "", 71.3, 2.961161*^6, 266.879, 31.4, 9.684, 6.39, 8193.571, 
  "", 206.537, 11.28, 5.3, 28.6, 66.425, 1.7, 74.47, 0.734}, 
 {"JAM", "North America", "Jamaica", "2021-01-12", 13760., 123., 73.429, 
  315., 2., 1.429, 4646.826, 41.538, 24.797, 106.377, 0.675, 0.482, 1.15, "", 
  "", "", "", "", "", "", "", "", "", "", "", 918., 0.31, 0.08, 12.5, 
  "samples tested", "", "", "", "", "", "", "", "", "", 71.3, 2.961161*^6, 
  266.879, 31.4, 9.684, 6.39, 8193.571, "", 206.537, 11.28, 5.3, 28.6, 
  66.425, 1.7, 74.47, 0.734}, {"JAM", "North America", "Jamaica", 
  "2021-01-13", 13852., 92., 74.571, 317., 2., 1.571, 4677.895, 31.069, 
  25.183, 107.053, 0.675, 0.531, 1.16, "", "", "", "", "", "", "", "", "", 
  149092., 50.349, "", 914., 0.309, 0.082, 12.3, "samples tested", "", "", 
  "", "", "", "", "", "", "", 71.3, 2.961161*^6, 266.879, 31.4, 9.684, 6.39, 
  8193.571, "", 206.537, 11.28, 5.3, 28.6, 66.425, 1.7, 74.47, 0.734}, 
 {"JAM", "North America", "Jamaica", "2021-01-14", 13915., 63., 78.143, 322., 
  5., 2.286, 4699.17, 21.275, 26.389, 108.741, 1.689, 0.772, 1.15, "", "", 
  "", "", "", "", "", "", "", "", "", "", 945., 0.319, 0.083, 12.1, 
  "samples tested", "", "", "", "", "", "", "", "", "", 71.3, 2.961161*^6, 
  266.879, 31.4, 9.684, 6.39, 8193.571, "", 206.537, 11.28, 5.3, 28.6, 
  66.425, 1.7, 74.47, 0.734}, {"JAM", "North America", "Jamaica", 
  "2021-01-15", 13992., 77., 83., 323., 1., 2.286, 4725.174, 26.003, 28.03, 
  109.079, 0.338, 0.772, 1.16, "", "", "", "", "", "", "", "", "", "", "", 
  "", 1025., 0.346, 0.081, 12.3, "samples tested", "", "", "", "", "", "", 
  "", "", "", 71.3, 2.961161*^6, 266.879, 31.4, 9.684, 6.39, 8193.571, "", 
  206.537, 11.28, 5.3, 28.6, 66.425, 1.7, 74.47, 0.734}, 
 {"JAM", "North America", "Jamaica", "2021-01-16", 14096., 104., 91.571, 
  323., 0., 1.714, 4760.295, 35.121, 30.924, 109.079, 0., 0.579, 1.16, "", 
  "", "", "", "", "", "", "", "", 152012., 51.335, "", 1105., 0.373, 0.083, 
  12.1, "samples tested", "", "", "", "", "", "", "", "", "", 71.3, 
  2.961161*^6, 266.879, 31.4, 9.684, 6.39, 8193.571, "", 206.537, 11.28, 5.3, 
  28.6, 66.425, 1.7, 74.47, 0.734}, {"JAM", "North America", "Jamaica", 
  "2021-01-17", 14161., 65., 87.571, 324., 1., 1.714, 4782.246, 21.951, 
  29.573, 109.417, 0.338, 0.579, 1.16, "", "", "", "", "", "", "", "", "", 
  "", "", "", 984., 0.332, 0.089, 11.2, "samples tested", "", "", "", "", "", 
  "", "", "", "", 71.3, 2.961161*^6, 266.879, 31.4, 9.684, 6.39, 8193.571, 
  "", 206.537, 11.28, 5.3, 28.6, 66.425, 1.7, 74.47, 0.734}, 
 {"JAM", "North America", "Jamaica", "2021-01-18", 14274., 113., 91., 326., 
  2., 1.857, 4820.407, 38.161, 30.731, 110.092, 0.675, 0.627, 1.17, "", "", 
  "", "", "", "", "", "", "", "", "", "", 862., 0.291, 0.106, 9.5, 
  "samples tested", "", "", "", "", "", "", "", "", "", 71.3, 2.961161*^6, 
  266.879, 31.4, 9.684, 6.39, 8193.571, "", 206.537, 11.28, 5.3, 28.6, 
  66.425, 1.7, 74.47, 0.734}, {"JAM", "North America", "Jamaica", 
  "2021-01-19", 14419., 145., 94.143, 329., 3., 2., 4869.374, 48.967, 31.793, 
  111.105, 1.013, 0.675, 1.18, "", "", "", "", "", "", "", "", "", 154489., 
  52.172, "", 876., 0.296, 0.107, 9.3, "samples tested", "", "", "", "", "", 
  "", "", "", "", 71.3, 2.961161*^6, 266.879, 31.4, 9.684, 6.39, 8193.571, 
  "", 206.537, 11.28, 5.3, 28.6, 66.425, 1.7, 74.47, 0.734}, 
 {"JAM", "North America", "Jamaica", "2021-01-20", 14487., 68., 90.714, 331., 
  2., 2., 4892.338, 22.964, 30.635, 111.78, 0.675, 0.675, 1.18, "", "", "", 
  "", "", "", "", "", "", "", "", "", 904., 0.305, 0.1, 10., 
  "samples tested", "", "", "", "", "", "", "", "", "", 71.3, 2.961161*^6, 
  266.879, 31.4, 9.684, 6.39, 8193.571, "", 206.537, 11.28, 5.3, 28.6, 
  66.425, 1.7, 74.47, 0.734}, {"JAM", "North America", "Jamaica", 
  "2021-01-21", 14550., 63., 90.714, 331., 0., 1.286, 4913.613, 21.275, 
  30.635, 111.78, 0., 0.434, 1.18, "", "", "", "", "", "", "", "", "", 
  156355., 52.802, "", 899., 0.304, 0.101, 9.9, "samples tested", "", "", "", 
  "", "", "", "", "", "", 71.3, 2.961161*^6, 266.879, 31.4, 9.684, 6.39, 
  8193.571, "", 206.537, 11.28, 5.3, 28.6, 66.425, 1.7, 74.47, 0.734}, 
 {"JAM", "North America", "Jamaica", "2021-01-22", 14658., 108., 95.143, 
  332., 1., 1.286, 4950.085, 36.472, 32.13, 112.118, 0.338, 0.434, 1.19, "", 
  "", "", "", "", "", "", "", "", "", "", "", 923., 0.312, 0.103, 9.7, 
  "samples tested", "", "", "", "", "", "", "", "", "", 71.3, 2.961161*^6, 
  266.879, 31.4, 9.684, 6.39, 8193.571, "", 206.537, 11.28, 5.3, 28.6, 
  66.425, 1.7, 74.47, 0.734}, {"JAM", "North America", "Jamaica", 
  "2021-01-23", 14772., 114., 96.571, 336., 4., 1.857, 4988.584, 38.498, 
  32.613, 113.469, 1.351, 0.627, 1.19, "", "", "", "", "", "", "", "", "", 
  "", "", "", 948., 0.32, 0.102, 9.8, "samples tested", "", "", "", "", "", 
  "", "", "", "", 71.3, 2.961161*^6, 266.879, 31.4, 9.684, 6.39, 8193.571, 
  "", 206.537, 11.28, 5.3, 28.6, 66.425, 1.7, 74.47, 0.734}, 
 {"JAM", "North America", "Jamaica", "2021-01-24", 14879., 107., 102.571, 
  336., 0., 1.714, 5024.718, 36.134, 34.639, 113.469, 0., 0.579, 1.2, "", "", 
  "", "", "", "", "", "", "", 159796., 53.964, "", 994., 0.336, 0.103, 9.7, 
  "samples tested", "", "", "", "", "", "", "", "", "", 71.3, 2.961161*^6, 
  266.879, 31.4, 9.684, 6.39, 8193.571, "", 206.537, 11.28, 5.3, 28.6, 
  66.425, 1.7, 74.47, 0.734}, {"JAM", "North America", "Jamaica", 
  "2021-01-25", 15012., 133., 105.429, 338., 2., 1.714, 5069.633, 44.915, 
  35.604, 114.144, 0.675, 0.579, 1.21, "", "", "", "", "", "", "", "", 831., 
  160627., 54.245, 0.281, 995., 0.336, 0.106, 9.4, "samples tested", "", "", 
  "", "", "", "", "", "", "", 71.3, 2.961161*^6, 266.879, 31.4, 9.684, 6.39, 
  8193.571, "", 206.537, 11.28, 5.3, 28.6, 66.425, 1.7, 74.47, 0.734}, 
 {"JAM", "North America", "Jamaica", "2021-01-26", 15153., 141., 104.857, 
  339., 1., 1.429, 5117.25, 47.616, 35.411, 114.482, 0.338, 0.482, 1.21, "", 
  "", "", "", "", "", "", "", "", "", "", "", 1057., 0.357, 0.099, 10.1, 
  "samples tested", "", "", "", "", "", "", "", "", "", 71.3, 2.961161*^6, 
  266.879, 31.4, 9.684, 6.39, 8193.571, "", 206.537, 11.28, 5.3, 28.6, 
  66.425, 1.7, 74.47, 0.734}, {"JAM", "North America", "Jamaica", 
  "2021-01-27", 15241., 88., 107.714, 342., 3., 1.571, 5146.968, 29.718, 
  36.376, 115.495, 1.013, 0.531, 1.22, "", "", "", "", "", "", "", "", "", 
  163144., 55.095, "", 1103., 0.372, 0.098, 10.2, "samples tested", "", "", 
  "", "", "", "", "", "", "", 71.3, 2.961161*^6, 266.879, 31.4, 9.684, 6.39, 
  8193.571, "", 206.537, 11.28, 5.3, 28.6, 66.425, 1.7, 74.47, 0.734}, 
 {"JAM", "North America", "Jamaica", "2021-01-28", 15435., 194., 126.429, 
  344., 2., 1.857, 5212.483, 65.515, 42.696, 116.171, 0.675, 0.627, 1.22, "", 
  "", "", "", "", "", "", "", "", "", "", "", 1109., 0.375, 0.114, 8.8, 
  "samples tested", "", "", "", "", "", "", "", "", "", 71.3, 2.961161*^6, 
  266.879, 31.4, 9.684, 6.39, 8193.571, "", 206.537, 11.28, 5.3, 28.6, 
  66.425, 1.7, 74.47, 0.734}, {"JAM", "North America", "Jamaica", 
  "2021-01-29", 15462., 27., 114.857, 345., 1., 1.857, 5221.601, 9.118, 
  38.788, 116.508, 0.338, 0.627, 1.22, "", "", "", "", "", "", "", "", "", 
  "", "", "", 1084., 0.366, 0.106, 9.4, "samples tested", "", "", "", "", "", 
  "", "", "", "", 71.3, 2.961161*^6, 266.879, 31.4, 9.684, 6.39, 8193.571, 
  "", 206.537, 11.28, 5.3, 28.6, 66.425, 1.7, 74.47, 0.734}, 
 {"JAM", "North America", "Jamaica", "2021-01-30", 15527., 65., 107.857, 
  348., 3., 1.714, 5243.551, 21.951, 36.424, 117.521, 1.013, 0.579, 1.23, "", 
  "", "", "", "", "", "", "", "", 166068., 56.082, "", 1060., 0.358, 0.102, 
  9.8, "samples tested", "", "", "", "", "", "", "", "", "", 71.3, 
  2.961161*^6, 266.879, 31.4, 9.684, 6.39, 8193.571, "", 206.537, 11.28, 5.3, 
  28.6, 66.425, 1.7, 74.47, 0.734}, {"JAM", "North America", "Jamaica", 
  "2021-01-31", 15653., 126., 110.571, 350., 2., 2., 5286.102, 42.551, 
  37.341, 118.197, 0.675, 0.675, 1.25, "", "", "", "", "", "", "", "", "", 
  "", "", "", 1033., 0.349, 0.107, 9.3, "samples tested", "", "", "", "", "", 
  "", "", "", "", 71.3, 2.961161*^6, 266.879, 31.4, 9.684, 6.39, 8193.571, 
  "", 206.537, 11.28, 5.3, 28.6, 66.425, 1.7, 74.47, 0.734}, 
 {"JAM", "North America", "Jamaica", "2021-02-01", 15778., 125., 109.429, 
  352., 2., 2., 5328.315, 42.213, 36.955, 118.872, 0.675, 0.675, 1.27, "", 
  "", "", "", "", "", "", "", "", "", "", "", 1051., 0.355, 0.104, 9.6, 
  "samples tested", "", "", "", "", "", "", "", "", "", 62.04, 2.961161*^6, 
  266.879, 31.4, 9.684, 6.39, 8193.571, "", 206.537, 11.28, 5.3, 28.6, 
  66.425, 1.7, 74.47, 0.734}, {"JAM", "North America", "Jamaica", 
  "2021-02-02", 15973., 195., 117.143, 353., 1., 2., 5394.168, 65.853, 39.56, 
  119.21, 0.338, 0.675, 1.29, "", "", "", "", "", "", "", "", "", 168941., 
  57.052, "", 1008., 0.34, 0.116, 8.6, "samples tested", "", "", "", "", "", 
  "", "", "", "", 62.04, 2.961161*^6, 266.879, 31.4, 9.684, 6.39, 8193.571, 
  "", 206.537, 11.28, 5.3, 28.6, 66.425, 1.7, 74.47, 0.734}, 
 {"JAM", "North America", "Jamaica", "2021-02-03", 16073., 100., 118.857, 
  355., 2., 1.857, 5427.939, 33.771, 40.139, 119.885, 0.675, 0.627, 1.31, "", 
  "", "", "", "", "", "", "", 1092., 170033., 57.421, 0.369, 984., 0.332, 
  0.121, 8.3, "samples tested", "", "", "", "", "", "", "", "", "", 62.04, 
  2.961161*^6, 266.879, 31.4, 9.684, 6.39, 8193.571, "", 206.537, 11.28, 5.3, 
  28.6, 66.425, 1.7, 74.47, 0.734}, {"JAM", "North America", "Jamaica", 
  "2021-02-04", 16250., 177., 116.429, 355., 0., 1.571, 5487.712, 59.774, 
  39.319, 119.885, 0., 0.531, 1.33, "", "", "", "", "", "", "", "", "", "", 
  "", "", 1096., 0.37, 0.106, 9.4, "samples tested", "", "", "", "", "", "", 
  "", "", "", 62.04, 2.961161*^6, 266.879, 31.4, 9.684, 6.39, 8193.571, "", 
  206.537, 11.28, 5.3, 28.6, 66.425, 1.7, 74.47, 0.734}, 
 {"JAM", "North America", "Jamaica", "2021-02-05", 16513., 263., 150.143, 
  357., 2., 1.714, 5576.529, 88.817, 50.704, 120.561, 0.675, 0.579, 1.35, "", 
  "", "", "", "", "", "", "", "", "", "", "", 1209., 0.408, 0.124, 8.1, 
  "samples tested", "", "", "", "", "", "", "", "", "", 62.04, 2.961161*^6, 
  266.879, 31.4, 9.684, 6.39, 8193.571, "", 206.537, 11.28, 5.3, 28.6, 
  66.425, 1.7, 74.47, 0.734}, {"JAM", "North America", "Jamaica", 
  "2021-02-06", 16841., 328., 187.714, 357., 0., 1.286, 5687.296, 110.767, 
  63.392, 120.561, 0., 0.434, 1.35, "", "", "", "", "", "", "", "", "", 
  175315., 59.205, "", 1321., 0.446, 0.142, 7., "samples tested", "", "", "", 
  "", "", "", "", "", "", 74.07, 2.961161*^6, 266.879, 31.4, 9.684, 6.39, 
  8193.571, "", 206.537, 11.28, 5.3, 28.6, 66.425, 1.7, 74.47, 0.734}, 
 {"JAM", "North America", "Jamaica", "2021-02-07", 17085., 244., 204.571, 
  358., 1., 1.143, 5769.696, 82.4, 69.085, 120.899, 0.338, 0.386, 1.34, "", 
  "", "", "", "", "", "", "", "", "", "", "", 1400., 0.473, 0.146, 6.8, 
  "samples tested", "", "", "", "", "", "", "", "", "", 74.07, 2.961161*^6, 
  266.879, 31.4, 9.684, 6.39, 8193.571, "", 206.537, 11.28, 5.3, 28.6, 
  66.425, 1.7, 74.47, 0.734}, {"JAM", "North America", "Jamaica", 
  "2021-02-08", 17298., 213., 217.143, 358., 0., 0.857, 5841.628, 71.931, 
  73.33, 120.899, 0., 0.289, 1.33, "", "", "", "", "", "", "", "", "", "", 
  "", "", 1479., 0.499, 0.147, 6.8, "samples tested", "", "", "", "", "", "", 
  "", "", "", 74.07, 2.961161*^6, 266.879, 31.4, 9.684, 6.39, 8193.571, "", 
  206.537, 11.28, 5.3, 28.6, 66.425, 1.7, 74.47, 0.734}, 
 {"JAM", "North America", "Jamaica", "2021-02-09", 17701., 403., 246.857, 
  359., 1., 0.857, 5977.723, 136.095, 83.365, 121.236, 0.338, 0.289, 1.33, 
  "", "", "", "", "", "", "", "", "", 179847., 60.735, "", 1558., 0.526, 
  0.158, 6.3, "samples tested", "", "", "", "", "", "", "", "", "", 74.07, 
  2.961161*^6, 266.879, 31.4, 9.684, 6.39, 8193.571, "", 206.537, 11.28, 5.3, 
  28.6, 66.425, 1.7, 74.47, 0.734}, {"JAM", "North America", "Jamaica", 
  "2021-02-10", 17908., 207., 262.143, 362., 3., 1., 6047.628, 69.905, 
  88.527, 122.249, 1.013, 0.338, 1.31, "", "", "", "", "", "", "", "", 1314., 
  181161., 61.179, 0.444, 1590., 0.537, 0.165, 6.1, "samples tested", "", "", 
  "", "", "", "", "", "", "", 74.07, 2.961161*^6, 266.879, 31.4, 9.684, 6.39, 
  8193.571, "", 206.537, 11.28, 5.3, 28.6, 66.425, 1.7, 74.47, 0.734}, 
 {"JAM", "North America", "Jamaica", "2021-02-11", 18237., 329., 283.857, 
  363., 1., 1.143, 6158.733, 111.105, 95.86, 122.587, 0.338, 0.386, 1.3, "", 
  "", "", "", "", "", "", "", "", "", "", "", 1532., 0.517, 0.185, 5.4, 
  "samples tested", "", "", "", "", "", "", "", "", "", 74.07, 2.961161*^6, 
  266.879, 31.4, 9.684, 6.39, 8193.571, "", 206.537, 11.28, 5.3, 28.6, 
  66.425, 1.7, 74.47, 0.734}, {"JAM", "North America", "Jamaica", 
  "2021-02-12", 18527., 290., 287.714, 368., 5., 1.571, 6256.668, 97.935, 
  97.163, 124.276, 1.689, 0.531, 1.28, "", "", "", "", "", "", "", "", "", 
  "", "", "", 1475., 0.498, 0.195, 5.1, "samples tested", "", "", "", "", "", 
  "", "", "", "", 74.07, 2.961161*^6, 266.879, 31.4, 9.684, 6.39, 8193.571, 
  "", 206.537, 11.28, 5.3, 28.6, 66.425, 1.7, 74.47, 0.734}, 
 {"JAM", "North America", "Jamaica", "2021-02-13", 18830., 303., 284.143, 
  372., 4., 2.143, 6358.992, 102.325, 95.957, 125.626, 1.351, 0.724, 1.26, 
  "", "", "", "", "", "", "", "", "", "", "", "", 1417., 0.479, 0.201, 5., 
  "samples tested", "", "", "", "", "", "", "", "", "", 74.07, 2.961161*^6, 
  266.879, 31.4, 9.684, 6.39, 8193.571, "", 206.537, 11.28, 5.3, 28.6, 
  66.425, 1.7, 74.47, 0.734}, {"JAM", "North America", "Jamaica", 
  "2021-02-14", 19035., 205., 278.571, 374., 2., 2.286, 6428.222, 69.23, 
  94.075, 126.302, 0.675, 0.772, 1.24, "", "", "", "", "", "", "", "", "", 
  "", "", "", 1395., 0.471, 0.2, 5., "samples tested", "", "", "", "", "", 
  "", "", "", "", 74.07, 2.961161*^6, 266.879, 31.4, 9.684, 6.39, 8193.571, 
  "", 206.537, 11.28, 5.3, 28.6, 66.425, 1.7, 74.47, 0.734}, 
 {"JAM", "North America", "Jamaica", "2021-02-15", 19305., 270., 286.714, 
  378., 4., 2.857, 6519.402, 91.18, 96.825, 127.653, 1.351, 0.965, 1.23, "", 
  "", "", "", "", "", "", "", "", "", "", "", 1374., 0.464, 0.209, 4.8, 
  "samples tested", "", "", "", "", "", "", "", "", "", 74.07, 2.961161*^6, 
  266.879, 31.4, 9.684, 6.39, 8193.571, "", 206.537, 11.28, 5.3, 28.6, 
  66.425, 1.7, 74.47, 0.734}, {"JAM", "North America", "Jamaica", 
  "2021-02-16", 19773., 468., 296., 378., 0., 2.714, 6677.448, 158.046, 
  99.961, 127.653, 0., 0.917, 1.23, "", "", "", "", "", "", "", "", "", "", 
  "", "", 1352., 0.457, 0.219, 4.6, "samples tested", "", "", "", "", "", "", 
  "", "", "", 74.07, 2.961161*^6, 266.879, 31.4, 9.684, 6.39, 8193.571, "", 
  206.537, 11.28, 5.3, 28.6, 66.425, 1.7, 74.47, 0.734}, 
 {"JAM", "North America", "Jamaica", "2021-02-17", 20016., 243., 301.143, 
  381., 3., 2.714, 6759.511, 82.062, 101.698, 128.666, 1.013, 0.917, 1.21, 
  "", "", "", "", "", "", "", "", "", 190669., 64.39, "", 1358., 0.459, 
  0.222, 4.5, "samples tested", "", "", "", "", "", "", "", "", "", 74.07, 
  2.961161*^6, 266.879, 31.4, 9.684, 6.39, 8193.571, "", 206.537, 11.28, 5.3, 
  28.6, 66.425, 1.7, 74.47, 0.734}, {"JAM", "North America", "Jamaica", 
  "2021-02-18", 20310., 294., 296.143, 384., 3., 3., 6858.796, 99.285, 
  100.009, 129.679, 1.013, 1.013, 1.2, "", "", "", "", "", "", "", "", "", 
  "", "", "", 1332., 0.45, 0.222, 4.5, "samples tested", "", "", "", "", "", 
  "", "", "", "", 74.07, 2.961161*^6, 266.879, 31.4, 9.684, 6.39, 8193.571, 
  "", 206.537, 11.28, 5.3, 28.6, 66.425, 1.7, 74.47, 0.734}, 
 {"JAM", "North America", "Jamaica", "2021-02-19", 20581., 271., 293.429, 
  391., 7., 3.286, 6950.314, 91.518, 99.092, 132.043, 2.364, 1.11, 1.19, "", 
  "", "", "", "", "", "", "", "", "", "", "", 1305., 0.441, 0.225, 4.4, 
  "samples tested", "", "", "", "", "", "", "", "", "", 74.07, 2.961161*^6, 
  266.879, 31.4, 9.684, 6.39, 8193.571, "", 206.537, 11.28, 5.3, 28.6, 
  66.425, 1.7, 74.47, 0.734}, {"JAM", "North America", "Jamaica", 
  "2021-02-20", 20924., 343., 299.143, 391., 0., 2.714, 7066.147, 115.833, 
  101.022, 132.043, 0., 0.917, 1.18, "", "", "", "", "", "", "", "", "", 
  194188., 65.578, "", 1279., 0.432, 0.234, 4.3, "samples tested", "", "", 
  "", "", "", "", "", "", "", 74.07, 2.961161*^6, 266.879, 31.4, 9.684, 6.39, 
  8193.571, "", 206.537, 11.28, 5.3, 28.6, 66.425, 1.7, 74.47, 0.734}, 
 {"JAM", "North America", "Jamaica", "2021-02-21", 21382., 458., 335.286, 
  396., 5., 3.143, 7220.816, 154.669, 113.228, 133.731, 1.689, 1.061, 1.17, 
  "", "", "", "", "", "", "", "", "", "", "", "", 1417., 0.479, 0.237, 4.2, 
  "samples tested", "", "", "", "", "", "", "", "", "", 74.07, 2.961161*^6, 
  266.879, 31.4, 9.684, 6.39, 8193.571, "", 206.537, 11.28, 5.3, 28.6, 
  66.425, 1.7, 74.47, 0.734}, {"JAM", "North America", "Jamaica", 
  "2021-02-22", 21679., 297., 339.143, 399., 3., 3., 7321.115, 100.298, 
  114.53, 134.744, 1.013, 1.013, 1.15, "", "", "", "", "", "", "", "", "", 
  "", "", "", 1555., 0.525, 0.218, 4.6, "samples tested", "", "", "", "", "", 
  "", "", "", "", 74.07, 2.961161*^6, 266.879, 31.4, 9.684, 6.39, 8193.571, 
  "", 206.537, 11.28, 5.3, 28.6, 66.425, 1.7, 74.47, 0.734}, 
 {"JAM", "North America", "Jamaica", "2021-02-23", 21826., 147., 293.286, 
  405., 6., 3.857, 7370.758, 49.643, 99.044, 136.771, 2.026, 1.303, 1.14, "", 
  "", "", "", "", "", "", "", "", "", "", "", 1692., 0.571, 0.173, 5.8, 
  "samples tested", "", "", "", "", "", "", "", "", "", 74.07, 2.961161*^6, 
  266.879, 31.4, 9.684, 6.39, 8193.571, "", 206.537, 11.28, 5.3, 28.6, 
  66.425, 1.7, 74.47, 0.734}, {"JAM", "North America", "Jamaica", 
  "2021-02-24", 22019., 193., 286.143, 406., 1., 3.571, 7435.935, 65.177, 
  96.632, 137.108, 0.338, 1.206, 1.14, "", "", "", "", "", "", "", "", "", 
  "", "", "", 1830., 0.618, 0.156, 6.4, "samples tested", "", "", "", "", "", 
  "", "", "", "", 74.07, 2.961161*^6, 266.879, 31.4, 9.684, 6.39, 8193.571, 
  "", 206.537, 11.28, 5.3, 28.6, 66.425, 1.7, 74.47, 0.734}, 
 {"JAM", "North America", "Jamaica", "2021-02-25", 22267., 248., 279.571, 
  410., 4., 3.714, 7519.686, 83.751, 94.413, 138.459, 1.351, 1.254, 1.15, "", 
  "", "", "", "", "", "", "", "", "", "", "", 1995., 0.674, 0.14, 7.1, 
  "samples tested", "", "", "", "", "", "", "", "", "", 74.07, 2.961161*^6, 
  266.879, 31.4, 9.684, 6.39, 8193.571, "", 206.537, 11.28, 5.3, 28.6, 
  66.425, 1.7, 74.47, 0.734}, {"JAM", "North America", "Jamaica", 
  "2021-02-26", 22471., 204., 270., 413., 3., 3.143, 7588.578, 68.892, 91.18, 
  139.472, 1.013, 1.061, 1.15, "", "", "", "", "", "", "", "", "", "", "", 
  "", 2159., 0.729, 0.125, 8., "samples tested", "", "", "", "", "", "", "", 
  "", "", 74.07, 2.961161*^6, 266.879, 31.4, 9.684, 6.39, 8193.571, "", 
  206.537, 11.28, 5.3, 28.6, 66.425, 1.7, 74.47, 0.734}, 
 {"JAM", "North America", "Jamaica", "2021-02-27", 22817., 346., 270.429, 
  417., 4., 3.714, 7705.424, 116.846, 91.325, 140.823, 1.351, 1.254, 1.16, 
  "", "", "", "", "", "", "", "", "", 210450., 71.07, "", 2323., 0.784, 
  0.116, 8.6, "samples tested", "", "", "", "", "", "", "", "", "", 74.07, 
  2.961161*^6, 266.879, 31.4, 9.684, 6.39, 8193.571, "", 206.537, 11.28, 5.3, 
  28.6, 66.425, 1.7, 74.47, 0.734}, {"JAM", "North America", "Jamaica", 
  "2021-02-28", 23263., 446., 268.714, 422., 5., 3.714, 7856.04, 150.617, 
  90.746, 142.512, 1.689, 1.254, 1.17, "", "", "", "", "", "", "", "", "", 
  "", "", "", 2338., 0.79, 0.115, 8.7, "samples tested", "", "", "", "", "", 
  "", "", "", "", 74.07, 2.961161*^6, 266.879, 31.4, 9.684, 6.39, 8193.571, 
  "", 206.537, 11.28, 5.3, 28.6, 66.425, 1.7, 74.47, 0.734}, 
 {"JAM", "North America", "Jamaica", "2021-03-01", 23599., 336., 274.286, 
  425., 3., 3.714, 7969.509, 113.469, 92.628, 143.525, 1.013, 1.254, 1.18, 
  "", "", "", "", "", "", "", "", "", "", "", "", 2353., 0.795, 0.117, 8.6, 
  "samples tested", "", "", "", "", "", "", "", "", "", 74.07, 2.961161*^6, 
  266.879, 31.4, 9.684, 6.39, 8193.571, "", 206.537, 11.28, 5.3, 28.6, 
  66.425, 1.7, 74.47, 0.734}, {"JAM", "North America", "Jamaica", 
  "2021-03-02", 23838., 239., 287.429, 432., 7., 3.857, 8050.221, 80.712, 
  97.066, 145.889, 2.364, 1.303, 1.19, "", "", "", "", "", "", "", "", "", 
  "", "", "", 2369., 0.8, 0.121, 8.2, "samples tested", "", "", "", "", "", 
  "", "", "", "", 74.07, 2.961161*^6, 266.879, 31.4, 9.684, 6.39, 8193.571, 
  "", 206.537, 11.28, 5.3, 28.6, 66.425, 1.7, 74.47, 0.734}, 
 {"JAM", "North America", "Jamaica", "2021-03-03", 24103., 265., 297.714, 
  435., 3., 4.143, 8139.713, 89.492, 100.54, 146.902, 1.013, 1.399, 1.2, "", 
  "", "", "", "", "", "", "", "", "", "", "", 2384., 0.805, 0.125, 8., 
  "samples tested", "", "", "", "", "", "", "", "", "", 74.07, 2.961161*^6, 
  266.879, 31.4, 9.684, 6.39, 8193.571, "", 206.537, 11.28, 5.3, 28.6, 
  66.425, 1.7, 74.47, 0.734}, {"JAM", "North America", "Jamaica", 
  "2021-03-04", 24444., 341., 311., 436., 1., 3.714, 8254.87, 115.158, 
  105.026, 147.24, 0.338, 1.254, 1.22, "", "", "", "", "", "", "", "", "", 
  "", "", "", 2399., 0.81, 0.13, 7.7, "samples tested", "", "", "", "", "", 
  "", "", "", "", 74.07, 2.961161*^6, 266.879, 31.4, 9.684, 6.39, 8193.571, 
  "", 206.537, 11.28, 5.3, 28.6, 66.425, 1.7, 74.47, 0.734}, 
 {"JAM", "North America", "Jamaica", "2021-03-05", 24776., 332., 329.286, 
  443., 7., 4.286, 8366.988, 112.118, 111.202, 149.603, 2.364, 1.447, 1.23, 
  "", "", "", "", "", "", "", "", "", "", "", "", 2414., 0.815, 0.136, 7.3, 
  "samples tested", "", "", "", "", "", "", "", "", "", 74.07, 2.961161*^6, 
  266.879, 31.4, 9.684, 6.39, 8193.571, "", 206.537, 11.28, 5.3, 28.6, 
  66.425, 1.7, 74.47, 0.734}, {"JAM", "North America", "Jamaica", 
  "2021-03-06", 25303., 527., 355.143, 446., 3., 4.143, 8544.959, 177.971, 
  119.934, 150.617, 1.013, 1.399, 1.25, "", "", "", "", "", "", "", "", "", 
  "", "", "", 2429., 0.82, 0.146, 6.8, "samples tested", "", "", "", "", "", 
  "", "", "", "", 71.3, 2.961161*^6, 266.879, 31.4, 9.684, 6.39, 8193.571, 
  "", 206.537, 11.28, 5.3, 28.6, 66.425, 1.7, 74.47, 0.734}, 
 {"JAM", "North America", "Jamaica", "2021-03-07", 26026., 723., 394.714, 
  453., 7., 4.429, 8789.12, 244.161, 133.297, 152.981, 2.364, 1.496, 1.26, 
  "", "", "", "", "", "", "", "", "", "", "", "", 2429., 0.82, 0.163, 6.2, 
  "samples tested", "", "", "", "", "", "", "", "", "", 71.3, 2.961161*^6, 
  266.879, 31.4, 9.684, 6.39, 8193.571, "", 206.537, 11.28, 5.3, 28.6, 
  66.425, 1.7, 74.47, 0.734}, {"JAM", "North America", "Jamaica", 
  "2021-03-08", 26904., 878., 472.143, 454., 1., 4.143, 9085.626, 296.505, 
  159.445, 153.318, 0.338, 1.399, 1.26, "", "", "", "", "", "", "", "", "", 
  "", "", "", 2429., 0.82, 0.194, 5.1, "samples tested", "", "", "", "", "", 
  "", "", "", "", 71.3, 2.961161*^6, 266.879, 31.4, 9.684, 6.39, 8193.571, 
  "", 206.537, 11.28, 5.3, 28.6, 66.425, 1.7, 74.47, 0.734}, 
 {"JAM", "North America", "Jamaica", "2021-03-09", 27465., 561., 518.143, 
  460., 6., 4., 9275.078, 189.453, 174.98, 155.344, 2.026, 1.351, 1.25, "", 
  "", "", "", "", "", "", "", "", "", "", "", 2429., 0.82, 0.213, 4.7, 
  "samples tested", 0., 0., "", "", "", 0., 0., "", "", 71.3, 2.961161*^6, 
  266.879, 31.4, 9.684, 6.39, 8193.571, "", 206.537, 11.28, 5.3, 28.6, 
  66.425, 1.7, 74.47, 0.734}, {"JAM", "North America", "Jamaica", 
  "2021-03-10", 28273., 808., 595.714, 463., 3., 4., 9547.944, 272.866, 
  201.176, 156.358, 1.013, 1.351, 1.23, "", "", "", "", "", "", "", "", "", 
  237173., 80.095, "", 2429., 0.82, 0.245, 4.1, "samples tested", "", "", "", 
  "", 2420., "", "", "", 817., 71.3, 2.961161*^6, 266.879, 31.4, 9.684, 6.39, 
  8193.571, "", 206.537, 11.28, 5.3, 28.6, 66.425, 1.7, 74.47, 0.734}, 
 {"JAM", "North America", "Jamaica", "2021-03-11", 28968., 695., 646.286, 
  475., 12., 5.571, 9782.649, 234.705, 218.254, 160.41, 4.052, 1.882, 1.21, 
  "", "", "", "", "", "", "", "", "", "", "", "", 2377., 0.803, 0.272, 3.7, 
  "samples tested", "", "", "", "", 2420., "", "", "", 817., 71.3, 
  2.961161*^6, 266.879, 31.4, 9.684, 6.39, 8193.571, "", 206.537, 11.28, 5.3, 
  28.6, 66.425, 1.7, 74.47, 0.734}, {"JAM", "North America", "Jamaica", 
  "2021-03-12", 29387., 419., 658.714, 480., 5., 5.286, 9924.148, 141.499, 
  222.451, 162.099, 1.689, 1.785, 1.18, "", "", "", "", "", "", "", "", "", 
  "", "", "", 2325., 0.785, 0.283, 3.5, "samples tested", "", "", "", "", 
  2420., "", "", "", 817., 71.3, 2.961161*^6, 266.879, 31.4, 9.684, 6.39, 
  8193.571, "", 206.537, 11.28, 5.3, 28.6, 66.425, 1.7, 74.47, 0.734}, 
 {"JAM", "North America", "Jamaica", "2021-03-13", 29912., 525., 658.429, 
  484., 4., 5.429, 10101.443, 177.295, 222.355, 163.449, 1.351, 1.833, 1.16, 
  "", "", "", "", "", "", "", "", "", 243363., 82.185, "", 2272., 0.767, 
  0.29, 3.5, "samples tested", "", "", "", "", 2420., "", "", "", 817., 71.3, 
  2.961161*^6, 266.879, 31.4, 9.684, 6.39, 8193.571, "", 206.537, 11.28, 5.3, 
  28.6, 66.425, 1.7, 74.47, 0.734}, {"JAM", "North America", "Jamaica", 
  "2021-03-14", 30499., 587., 639., 485., 1., 4.571, 10299.676, 198.233, 
  215.794, 163.787, 0.338, 1.544, 1.14, "", "", "", "", "", "", "", "", "", 
  "", "", "", 2305., 0.778, 0.277, 3.6, "samples tested", 12099., 12099., "", 
  "", 2420., 0.41, 0.41, "", 817., 71.3, 2.961161*^6, 266.879, 31.4, 9.684, 
  6.39, 8193.571, "", 206.537, 11.28, 5.3, 28.6, 66.425, 1.7, 74.47, 0.734}, 
 {"JAM", "North America", "Jamaica", "2021-03-15", 31305., 806., 628.714, 
  492., 7., 5.429, 10571.867, 272.191, 212.32, 166.151, 2.364, 1.833, 1.13, 
  "", "", "", "", "", "", "", "", "", "", "", "", 2337., 0.789, 0.269, 3.7, 
  "samples tested", "", "", "", "", 2350., "", "", "", 794., 71.3, 
  2.961161*^6, 266.879, 31.4, 9.684, 6.39, 8193.571, "", 206.537, 11.28, 5.3, 
  28.6, 66.425, 1.7, 74.47, 0.734}, {"JAM", "North America", "Jamaica", 
  "2021-03-16", 31907., 602., 634.571, 494., 2., 4.857, 10775.166, 203.299, 
  214.298, 166.826, 0.675, 1.64, 1.11, "", "", "", "", "", "", "", "", "", 
  "", "", "", 2370., 0.8, 0.268, 3.7, "samples tested", 16096., 16096., "", 
  "", 2299., 0.54, 0.54, "", 776., 71.3, 2.961161*^6, 266.879, 31.4, 9.684, 
  6.39, 8193.571, "", 206.537, 11.28, 5.3, 28.6, 66.425, 1.7, 74.47, 0.734}, 
 {"JAM", "North America", "Jamaica", "2021-03-17", 32728., 821., 636.429, 
  507., 13., 6.286, 11052.422, 277.256, 214.925, 171.217, 4.39, 2.123, 1.09, 
  "", "", "", "", "", "", "", "", "", "", "", "", 2402., 0.811, 0.265, 3.8, 
  "samples tested", "", "", "", "", 2222., "", "", "", 750., 71.3, 
  2.961161*^6, 266.879, 31.4, 9.684, 6.39, 8193.571, "", 206.537, 11.28, 5.3, 
  28.6, 66.425, 1.7, 74.47, 0.734}, {"JAM", "North America", "Jamaica", 
  "2021-03-18", 33366., 638., 628.286, 511., 4., 5.143, 11267.878, 215.456, 
  212.175, 172.567, 1.351, 1.737, 1.06, "", "", "", "", "", "", "", "", "", 
  "", "", "", 2487., 0.84, 0.253, 4., "samples tested", "", "", "", "", 
  2145., "", "", "", 724., 71.3, 2.961161*^6, 266.879, 31.4, 9.684, 6.39, 
  8193.571, "", 206.537, 11.28, 5.3, 28.6, 66.425, 1.7, 74.47, 0.734}, 
 {"JAM", "North America", "Jamaica", "2021-03-19", 33970., 604., 654.714, 
  519., 8., 5.571, 11471.852, 203.974, 221.101, 175.269, 2.702, 1.882, 1.04, 
  "", "", "", "", "", "", "", "", "", "", "", "", 2572., 0.869, 0.255, 3.9, 
  "samples tested", "", "", "", "", 2067., "", "", "", 698., 71.3, 
  2.961161*^6, 266.879, 31.4, 9.684, 6.39, 8193.571, "", 206.537, 11.28, 5.3, 
  28.6, 66.425, 1.7, 74.47, 0.734}, {"JAM", "North America", "Jamaica", 
  "2021-03-20", 34665., 695., 679., 524., 5., 5.714, 11706.557, 234.705, 
  229.302, 176.958, 1.689, 1.93, 1.01, "", "", "", "", "", "", "", "", "", 
  261957., 88.464, "", 2656., 0.897, 0.256, 3.9, "samples tested", "", "", 
  "", "", 1990., "", "", "", 672., 71.3, 2.961161*^6, 266.879, 31.4, 9.684, 
  6.39, 8193.571, "", 206.537, 11.28, 5.3, 28.6, 66.425, 1.7, 74.47, 0.734}, 
 {"JAM", "North America", "Jamaica", "2021-03-21", 35338., 673., 691.286, 
  533., 9., 6.857, 11933.833, 227.276, 233.451, 179.997, 3.039, 2.316, 0.99, 
  "", "", "", "", "", "", "", "", "", "", "", "", 2555., 0.863, 0.271, 3.7, 
  "samples tested", "", "", "", "", 1913., "", "", "", 646., 71.3, 
  2.961161*^6, 266.879, 31.4, 9.684, 6.39, 8193.571, "", 206.537, 11.28, 5.3, 
  28.6, 66.425, 1.7, 74.47, 0.734}, {"JAM", "North America", "Jamaica", 
  "2021-03-22", 35896., 558., 655.857, 536., 3., 6.286, 12122.272, 188.44, 
  221.486, 181.01, 1.013, 2.123, 0.96, "", "", "", "", "", "", "", "", "", 
  "", "", "", 2453., 0.828, 0.267, 3.7, "samples tested", "", "", "", "", 
  1895., "", "", "", 640., 71.3, 2.961161*^6, 266.879, 31.4, 9.684, 6.39, 
  8193.571, "", 206.537, 11.28, 5.3, 28.6, 66.425, 1.7, 74.47, 0.734}, 
 {"JAM", "North America", "Jamaica", "2021-03-23", 36231., 335., 617.714, 
  542., 6., 6.857, 12235.404, 113.131, 208.605, 183.036, 2.026, 2.316, 0.94, 
  "", "", "", "", "", "", "", "", "", 267792., 90.435, "", 2351., 0.794, 
  0.263, 3.8, "samples tested", "", "", "", "", 1878., "", "", "", 634., 
  71.3, 2.961161*^6, 266.879, 31.4, 9.684, 6.39, 8193.571, "", 206.537, 
  11.28, 5.3, 28.6, 66.425, 1.7, 74.47, 0.734}, 
 {"JAM", "North America", "Jamaica", "2021-03-24", 36670., 439., 563.143, 
  545., 3., 5.429, 12383.656, 148.253, 190.176, 184.049, 1.013, 1.833, 0.92, 
  "", "", "", "", "", "", "", "", 2225., 270017., 91.186, 0.751, 2290., 
  0.773, 0.246, 4.1, "samples tested", "", "", "", "", 1878., "", "", "", 
  634., 71.3, 2.961161*^6, 266.879, 31.4, 9.684, 6.39, 8193.571, "", 206.537, 
  11.28, 5.3, 28.6, 66.425, 1.7, 74.47, 0.734}, 
 {"JAM", "North America", "Jamaica", "2021-03-25", 37128., 458., 537.429, 
  546., 1., 5., 12538.325, 154.669, 181.493, 184.387, 0.338, 1.689, 0.9, "", 
  "", "", "", "", "", "", "", "", "", "", "", 2173., 0.734, 0.247, 4., 
  "samples tested", 33000., 33000., "", "", 1878., 1.11, 1.11, "", 634., 
  71.3, 2.961161*^6, 266.879, 31.4, 9.684, 6.39, 8193.571, "", 206.537, 
  11.28, 5.3, 28.6, 66.425, 1.7, 74.47, 0.734}, 
 {"JAM", "North America", "Jamaica", "2021-03-26", 37458., 330., 498.286, 
  557., 11., 5.429, 12649.768, 111.443, 168.274, 188.102, 3.715, 1.833, 0.88, 
  "", "", "", "", "", "", "", "", "", 273688., 92.426, "", 2055., 0.694, 
  0.242, 4.1, "samples tested", "", "", "", "", 1792., "", "", "", 605., 
  71.3, 2.961161*^6, 266.879, 31.4, 9.684, 6.39, 8193.571, "", 206.537, 
  11.28, 5.3, 28.6, 66.425, 1.7, 74.47, 0.734}, 
 {"JAM", "North America", "Jamaica", "2021-03-27", 37747., 289., 440.286, 
  566., 9., 6., 12747.365, 97.597, 148.687, 191.141, 3.039, 2.026, 0.87, "", 
  "", "", "", "", "", "", "", "", "", "", "", 1989., 0.672, 0.221, 4.5, 
  "samples tested", "", "", "", "", 1705., "", "", "", 576., 71.3, 
  2.961161*^6, 266.879, 31.4, 9.684, 6.39, 8193.571, "", 206.537, 11.28, 5.3, 
  28.6, 66.425, 1.7, 74.47, 0.734}, {"JAM", "North America", "Jamaica", 
  "2021-03-28", 38227., 480., 412.714, 570., 4., 5.286, 12909.464, 162.099, 
  139.376, 192.492, 1.351, 1.785, 0.86, "", "", "", "", "", "", "", "", "", 
  278066., 93.904, "", 2023., 0.683, 0.204, 4.9, "samples tested", "", "", 
  "", "", 1618., "", "", "", 546., 71.3, 2.961161*^6, 266.879, 31.4, 9.684, 
  6.39, 8193.571, "", 206.537, 11.28, 5.3, 28.6, 66.425, 1.7, 74.47, 0.734}, 
 {"JAM", "North America", "Jamaica", "2021-03-29", 38514., 287., 374., 586., 
  16., 7.143, 13006.385, 96.921, 126.302, 197.895, 5.403, 2.412, 0.85, "", 
  "", "", "", "", "", "", "", 2029., 280095., 94.59, 0.685, 2035., 0.687, 
  0.184, 5.4, "samples tested", "", "", "", "", 1532., "", "", "", 517., 
  71.3, 2.961161*^6, 266.879, 31.4, 9.684, 6.39, 8193.571, "", 206.537, 
  11.28, 5.3, 28.6, 66.425, 1.7, 74.47, 0.734}, 
 {"JAM", "North America", "Jamaica", "2021-03-30", 38848., 334., 373.857, 
  587., 1., 6.429, 13119.179, 112.794, 126.254, 198.233, 0.338, 2.171, 0.85, 
  "", "", "", "", "", "", "", "", 2304., 282399., 95.368, 0.778, 2087., 
  0.705, 0.179, 5.6, "samples tested", "", "", "", "", 1445., "", "", "", 
  488., 71.3, 2.961161*^6, 266.879, 31.4, 9.684, 6.39, 8193.571, "", 206.537, 
  11.28, 5.3, 28.6, 66.425, 1.7, 74.47, 0.734}, 
 {"JAM", "North America", "Jamaica", "2021-03-31", 39237., 389., 366.714, 
  596., 9., 7.286, 13250.546, 131.367, 123.841, 201.272, 3.039, 2.46, 0.85, 
  "", "", "", "", "", "", "", "", 1193., 283592., 95.771, 0.403, 1939., 
  0.655, 0.189, 5.3, "samples tested", "", "", "", "", 1358., "", "", "", 
  459., 71.3, 2.961161*^6, 266.879, 31.4, 9.684, 6.39, 8193.571, "", 206.537, 
  11.28, 5.3, 28.6, 66.425, 1.7, 74.47, 0.734}, 
 {"JAM", "North America", "Jamaica", "2021-04-01", 39543., 306., 345., 599., 
  3., 7.571, 13353.884, 103.338, 116.508, 202.286, 1.013, 2.557, 0.84, "", 
  "", "", "", "", "", "", "", 2878., 286470., 96.742, 0.972, 2088., 0.705, 
  0.165, 6.1, "samples tested", 41901., 41901., "", "", 1272., 1.42, 1.42, 
  "", 430., 71.3, 2.961161*^6, 266.879, 31.4, 9.684, 6.39, 8193.571, "", 
  206.537, 11.28, 5.3, 28.6, 66.425, 1.7, 74.47, 0.734}, 
 {"JAM", "North America", "Jamaica", "2021-04-02", 39967., 424., 358.429, 
  607., 8., 7.143, 13497.071, 143.187, 121.043, 204.987, 2.702, 2.412, 0.83, 
  "", "", "", "", "", "", "", "", 2976., 289446., 97.747, 1.005, 2251., 0.76, 
  0.159, 6.3, "samples tested", "", "", "", "", 1148., "", "", "", 388., 
  71.3, 2.961161*^6, 266.879, 31.4, 9.684, 6.39, 8193.571, "", 206.537, 
  11.28, 5.3, 28.6, 66.425, 1.7, 74.47, 0.734}, 
 {"JAM", "North America", "Jamaica", "2021-04-03", 40449., 482., 386., 613., 
  6., 6.714, 13659.845, 162.774, 130.354, 207.013, 2.026, 2.267, 0.82, "", 
  "", "", "", "", "", "", "", "", "", "", "", 2181., 0.737, 0.177, 5.7, 
  "samples tested", "", "", "", "", 1025., "", "", "", 346., 71.3, 
  2.961161*^6, 266.879, 31.4, 9.684, 6.39, 8193.571, "", 206.537, 11.28, 5.3, 
  28.6, 66.425, 1.7, 74.47, 0.734}, {"JAM", "North America", "Jamaica", 
  "2021-04-04", 40663., 214., 348., 615., 2., 6.429, 13732.114, 72.269, 
  117.521, 207.689, 0.675, 2.171, 0.81, "", "", "", "", "", "", "", "", "", 
  "", "", "", 2110., 0.713, 0.165, 6.1, "samples tested", "", "", "", "", 
  902., "", "", "", 305., 71.3, 2.961161*^6, 266.879, 31.4, 9.684, 6.39, 
  8193.571, "", 206.537, 11.28, 5.3, 28.6, 66.425, 1.7, 74.47, 0.734}, 
 {"JAM", "North America", "Jamaica", "2021-04-05", 41013., 350., 357., 618., 
  3., 4.571, 13850.311, 118.197, 120.561, 208.702, 1.013, 1.544, 0.81, "", 
  "", "", "", "", "", "", "", "", "", "", "", 2063., 0.697, 0.173, 5.8, 
  "samples tested", "", "", "", "", 778., "", "", "", 263., 71.3, 
  2.961161*^6, 266.879, 31.4, 9.684, 6.39, 8193.571, "", 206.537, 11.28, 5.3, 
  28.6, 66.425, 1.7, 74.47, 0.734}, {"JAM", "North America", "Jamaica", 
  "2021-04-06", 41328., 315., 354.286, 622., 4., 5., 13956.688, 106.377, 
  119.644, 210.053, 1.351, 1.689, 0.8, "", "", "", "", "", "", "", "", "", 
  "", "", "", 1976., 0.667, 0.179, 5.6, "samples tested", 43944., 43944., "", 
  "", 655., 1.48, 1.48, "", 221., 74.07, 2.961161*^6, 266.879, 31.4, 9.684, 
  6.39, 8193.571, "", 206.537, 11.28, 5.3, 28.6, 66.425, 1.7, 74.47, 0.734}, 
 {"JAM", "North America", "Jamaica", "2021-04-07", 41400., 72., 309., 631., 
  9., 5., 13981.003, 24.315, 104.351, 213.092, 3.039, 1.689, 0.79, "", "", 
  "", "", "", "", "", "", "", "", "", "", 2048., 0.692, 0.151, 6.6, 
  "samples tested", 47728., 47728., "", 3784., 1014., 1.61, 1.61, "", 342., 
  74.07, 2.961161*^6, 266.879, 31.4, 9.684, 6.39, 8193.571, "", 206.537, 
  11.28, 5.3, 28.6, 66.425, 1.7, 74.47, 0.734}, 
 {"JAM", "North America", "Jamaica", "2021-04-08", 41604., 204., 294.429, 
  646., 15., 6.714, 14049.895, 68.892, 99.43, 218.158, 5.066, 2.267, 0.79, 
  "", "", "", "", "", "", "", "", "", "", "", "", 1879., 0.635, 0.157, 6.4, 
  "samples tested", "", "", "", "", 2922., "", "", "", 987., 74.07, 
  2.961161*^6, 266.879, 31.4, 9.684, 6.39, 8193.571, "", 206.537, 11.28, 5.3, 
  28.6, 66.425, 1.7, 74.47, 0.734}, {"JAM", "North America", "Jamaica", 
  "2021-04-09", 41843., 239., 268., 661., 15., 7.714, 14130.606, 80.712, 
  90.505, 223.223, 5.066, 2.605, 0.79, "", "", "", "", "", "", "", "", "", 
  301319., 101.757, "", 1696., 0.573, 0.158, 6.3, "samples tested", "", "", 
  "", "", 4952., "", "", "", 1672., 74.07, 2.961161*^6, 266.879, 31.4, 9.684, 
  6.39, 8193.571, "", 206.537, 11.28, 5.3, 28.6, 66.425, 1.7, 74.47, 0.734}, 
 {"JAM", "North America", "Jamaica", "2021-04-10", 42119., 276., 238.571, 
  669., 8., 8., 14223.813, 93.207, 80.567, 225.925, 2.702, 2.702, 0.79, "", 
  "", "", "", "", "", "", "", 2860., 304179., 102.723, 0.966, 1862., 0.629, 
  0.128, 7.8, "samples tested", "", "", "", "", 6983., "", "", "", 2358., 
  74.07, 2.961161*^6, 266.879, 31.4, 9.684, 6.39, 8193.571, "", 206.537, 
  11.28, 5.3, 28.6, 66.425, 1.7, 74.47, 0.734}, 
 {"JAM", "North America", "Jamaica", "2021-04-11", 42500., 381., 262.429, 
  672., 3., 8.143, 14352.479, 128.666, 88.624, 226.938, 1.013, 2.75, 0.79, 
  "", "", "", "", "", "", "", "", "", "", "", "", 1835., 0.62, 0.143, 7., 
  "samples tested", "", "", "", "", 9014., "", "", "", 3044., 74.07, 
  2.961161*^6, 266.879, 31.4, 9.684, 6.39, 8193.571, "", 206.537, 11.28, 5.3, 
  28.6, 66.425, 1.7, 74.47, 0.734}, {"JAM", "North America", "Jamaica", 
  "2021-04-12", 42763., 263., 250., 676., 4., 8.286, 14441.295, 88.817, 
  84.426, 228.289, 1.351, 2.798, 0.79, "", "", "", "", "", "", "", "", "", 
  307193., 103.741, "", 1808., 0.611, 0.138, 7.2, "samples tested", "", "", 
  "", "", 11045., "", "", "", 3730., 74.07, 2.961161*^6, 266.879, 31.4, 
  9.684, 6.39, 8193.571, "", 206.537, 11.28, 5.3, 28.6, 66.425, 1.7, 74.47, 
  0.734}, {"JAM", "North America", "Jamaica", "2021-04-13", 42924., 161., 
  228., 682., 6., 8.571, 14495.666, 54.371, 76.997, 230.315, 2.026, 2.895, 
  0.79, "", "", "", "", "", "", "", "", 1704., 308897., 104.316, 0.575, 
  1809., 0.611, 0.126, 7.9, "samples tested", 135473., 135473., "", "", 
  13076., 4.57, 4.57, "", 4416., 74.07, 2.961161*^6, 266.879, 31.4, 9.684, 
  6.39, 8193.571, "", 206.537, 11.28, 5.3, 28.6, 66.425, 1.7, 74.47, 0.734}, 
 {"JAM", "North America", "Jamaica", "2021-04-14", 43054., 130., 236.286, 
  692., 10., 8.714, 14539.567, 43.902, 79.795, 233.692, 3.377, 2.943, 0.78, 
  "", "", "", "", "", "", "", "", 1341., 310238., 104.769, 0.453, 1759., 
  0.594, 0.134, 7.4, "samples tested", "", "", "", "", 12616., "", "", "", 
  4260., 74.07, 2.961161*^6, 266.879, 31.4, 9.684, 6.39, 8193.571, "", 
  206.537, 11.28, 5.3, 28.6, 66.425, 1.7, 74.47, 0.734}, 
 {"JAM", "North America", "Jamaica", "2021-04-15", 43240., 186., 233.714, 
  697., 5., 7.286, 14602.381, 62.813, 78.927, 235.381, 1.689, 2.46, 0.78, "", 
  "", "", "", "", "", "", "", "", "", "", "", 1734., 0.586, 0.135, 7.4, 
  "samples tested", "", "", "", "", 10609., "", "", "", 3583., 74.07, 
  2.961161*^6, 266.879, 31.4, 9.684, 6.39, 8193.571, "", 206.537, 11.28, 5.3, 
  28.6, 66.425, 1.7, 74.47, 0.734}, {"JAM", "North America", "Jamaica", 
  "2021-04-16", 43473., 233., 232.857, 713., 16., 7.429, 14681.066, 78.685, 
  78.637, 240.784, 5.403, 2.509, 0.78, "", "", "", "", "", "", "", "", "", 
  "", "", "", 1709., 0.577, 0.136, 7.3, "samples tested", "", "", "", "", 
  8601., "", "", "", 2905., 74.07, 2.961161*^6, 266.879, 31.4, 9.684, 6.39, 
  8193.571, "", 206.537, 11.28, 5.3, 28.6, 66.425, 1.7, 74.47, 0.734}, 
 {"JAM", "North America", "Jamaica", "2021-04-17", 43684., 211., 223.571, 
  721., 8., 7.429, 14752.322, 71.256, 75.501, 243.486, 2.702, 2.509, 0.78, 
  "", "", "", "", "", "", "", "", "", 314803., 106.311, "", 1518., 0.513, 
  0.147, 6.8, "samples tested", "", "", "", "", 6593., "", "", "", 2226., 
  74.07, 2.961161*^6, 266.879, 31.4, 9.684, 6.39, 8193.571, "", 206.537, 
  11.28, 5.3, 28.6, 66.425, 1.7, 74.47, 0.734}, 
 {"JAM", "North America", "Jamaica", "2021-04-18", 43890., 206., 198.571, 
  723., 2., 7.286, 14821.889, 69.567, 67.059, 244.161, 0.675, 2.46, 0.78, "", 
  "", "", "", "", "", "", "", "", "", "", "", 1496., 0.505, 0.133, 7.5, 
  "samples tested", "", "", "", "", 4586., "", "", "", 1549., 74.07, 
  2.961161*^6, 266.879, 31.4, 9.684, 6.39, 8193.571, "", 206.537, 11.28, 5.3, 
  28.6, 66.425, 1.7, 74.47, 0.734}, {"JAM", "North America", "Jamaica", 
  "2021-04-19", 44136., 246., 196.143, 727., 4., 7.286, 14904.965, 83.076, 
  66.238, 245.512, 1.351, 2.46, 0.78, "", "", "", "", "", "", "", "", "", 
  317507., 107.224, "", 1473., 0.497, 0.133, 7.5, "samples tested", "", "", 
  "", "", 2578., "", "", "", 871., 74.07, 2.961161*^6, 266.879, 31.4, 9.684, 
  6.39, 8193.571, "", 206.537, 11.28, 5.3, 28.6, 66.425, 1.7, 74.47, 0.734}, 
 {"JAM", "North America", "Jamaica", "2021-04-20", 44254., 118., 190., 738., 
  11., 8., 14944.814, 39.849, 64.164, 249.227, 3.715, 2.702, 0.78, "", "", 
  "", "", "", "", "", "", "", "", "", "", 1420., 0.48, 0.134, 7.5, 
  "samples tested", "", "", "", "", 570., "", "", "", 192., 74.07, 
  2.961161*^6, 266.879, 31.4, 9.684, 6.39, 8193.571, "", 206.537, 11.28, 5.3, 
  28.6, 66.425, 1.7, 74.47, 0.734}, {"JAM", "North America", "Jamaica", 
  "2021-04-21", 44337., 83., 183.286, 744., 6., 7.429, 14972.843, 28.03, 
  61.897, 251.253, 2.026, 2.509, 0.78, "", "", "", "", "", "", "", "", "", 
  320168., 108.122, "", 1419., 0.479, 0.129, 7.7, "samples tested", "", "", 
  "", "", 570., "", "", "", 192., 74.07, 2.961161*^6, 266.879, 31.4, 9.684, 
  6.39, 8193.571, "", 206.537, 11.28, 5.3, 28.6, 66.425, 1.7, 74.47, 0.734}, 
 {"JAM", "North America", "Jamaica", "2021-04-22", 44502., 165., 180.286, 
  751., 7., 7.714, 15028.565, 55.721, 60.883, 253.617, 2.364, 2.605, 0.78, 
  "", "", "", "", "", "", "", "", "", "", "", "", 1398., 0.472, 0.129, 7.8, 
  "samples tested", "", "", "", "", 570., "", "", "", 192., 74.07, 
  2.961161*^6, 266.879, 31.4, 9.684, 6.39, 8193.571, "", 206.537, 11.28, 5.3, 
  28.6, 66.425, 1.7, 74.47, 0.734}, {"JAM", "North America", "Jamaica", 
  "2021-04-23", 44642., 140., 167., 752., 1., 5.571, 15075.844, 47.279, 
  56.397, 253.954, 0.338, 1.882, 0.78, "", "", "", "", "", "", "", "", "", 
  "", "", "", 1378., 0.465, 0.121, 8.3, "samples tested", "", "", "", "", 
  570., "", "", "", 192., 74.07, 2.961161*^6, 266.879, 31.4, 9.684, 6.39, 
  8193.571, "", 206.537, 11.28, 5.3, 28.6, 66.425, 1.7, 74.47, 0.734}, 
 {"JAM", "North America", "Jamaica", "2021-04-24", 44867., 225., 169., 756., 
  4., 5., 15151.827, 75.984, 57.072, 255.305, 1.351, 1.689, 0.78, "", "", "", 
  "", "", "", "", "", "", "", "", "", 1358., 0.459, 0.124, 8., 
  "samples tested", "", "", "", "", 570., "", "", "", 192., 74.07, 
  2.961161*^6, 266.879, 31.4, 9.684, 6.39, 8193.571, "", 206.537, 11.28, 5.3, 
  28.6, 66.425, 1.7, 74.47, 0.734}, {"JAM", "North America", "Jamaica", 
  "2021-04-25", 45004., 137., 159.143, 760., 4., 5.286, 15198.093, 46.266, 
  53.743, 256.656, 1.351, 1.785, 0.78, "", "", "", "", "", "", "", "", "", 
  "", "", "", 1362., 0.46, 0.117, 8.6, "samples tested", "", "", "", "", 
  570., "", "", "", 192., 74.07, 2.961161*^6, 266.879, 31.4, 9.684, 6.39, 
  8193.571, "", 206.537, 11.28, 5.3, 28.6, 66.425, 1.7, 74.47, 0.734}, 
 {"JAM", "North America", "Jamaica", "2021-04-26", 45145., 141., 144.143, 
  761., 1., 4.857, 15245.709, 47.616, 48.678, 256.994, 0.338, 1.64, 0.79, "", 
  "", "", "", "", "", "", "", "", "", "", "", 1366., 0.461, 0.106, 9.5, 
  "samples tested", "", "", "", "", 570., "", "", "", 192., 74.07, 
  2.961161*^6, 266.879, 31.4, 9.684, 6.39, 8193.571, "", 206.537, 11.28, 5.3, 
  28.6, 66.425, 1.7, 74.47, 0.734}, {"JAM", "North America", "Jamaica", 
  "2021-04-27", 45212., 67., 136.857, 767., 6., 4.143, 15268.336, 22.626, 
  46.217, 259.02, 2.026, 1.399, 0.79, "", "", "", "", "", "", "", "", "", 
  328453., 110.92, "", 1374., 0.464, 0.1, 10., "samples tested", "", "", "", 
  "", 570., "", "", "", 192., 74.07, 2.961161*^6, 266.879, 31.4, 9.684, 6.39, 
  8193.571, "", 206.537, 11.28, 5.3, 28.6, 66.425, 1.7, 74.47, 0.734}, 
 {"JAM", "North America", "Jamaica", "2021-04-28", 45292., 80., 136.429, 
  770., 3., 3.714, 15295.352, 27.016, 46.073, 260.033, 1.013, 1.254, 0.8, "", 
  "", "", "", "", "", "", "", 1325., 329778., 111.368, 0.447, 1373., 0.464, 
  0.099, 10.1, "samples tested", "", "", "", "", 570., "", "", "", 192., 
  74.07, 2.961161*^6, 266.879, 31.4, 9.684, 6.39, 8193.571, "", 206.537, 
  11.28, 5.3, 28.6, 66.425, 1.7, 74.47, 0.734}, 
 {"JAM", "North America", "Jamaica", "2021-04-29", 45414., 122., 130.286, 
  770., 0., 2.714, 15336.552, 41.2, 43.998, 260.033, 0., 0.917, 0.8, "", "", 
  "", "", "", "", "", "", "", "", "", "", 1372., 0.463, 0.095, 10.5, 
  "samples tested", "", "", "", "", 570., "", "", "", 192., 74.07, 
  2.961161*^6, 266.879, 31.4, 9.684, 6.39, 8193.571, "", 206.537, 11.28, 5.3, 
  28.6, 66.425, 1.7, 74.47, 0.734}, {"JAM", "North America", "Jamaica", 
  "2021-04-30", 45578., 164., 133.714, 778., 8., 3.714, 15391.936, 55.384, 
  45.156, 262.735, 2.702, 1.254, 0.81, "", "", "", "", "", "", "", "", "", 
  "", "", "", 1372., 0.463, 0.097, 10.3, "samples tested", "", "", "", "", 
  570., "", "", "", 192., 74.07, 2.961161*^6, 266.879, 31.4, 9.684, 6.39, 
  8193.571, "", 206.537, 11.28, 5.3, 28.6, 66.425, 1.7, 74.47, 0.734}, 
 {"JAM", "North America", "Jamaica", "2021-05-01", 45777., 199., 130., 779., 
  1., 3.286, 15459.139, 67.203, 43.902, 263.072, 0.338, 1.11, 0.82, "", "", 
  "", "", "", "", "", "", "", 333911., 112.764, "", 1372., 0.463, 0.095, 
  10.6, "samples tested", "", "", "", "", 570., "", "", "", 192., 74.07, 
  2.961161*^6, 266.879, 31.4, 9.684, 6.39, 8193.571, "", 206.537, 11.28, 5.3, 
  28.6, 66.425, 1.7, 74.47, 0.734}, {"JAM", "North America", "Jamaica", 
  "2021-05-02", 45867., 90., 123.286, 784., 5., 3.429, 15489.533, 30.393, 
  41.634, 264.761, 1.689, 1.158, 0.82, "", "", "", "", "", "", "", "", "", 
  "", "", "", 1358., 0.459, 0.091, 11., "samples tested", "", "", "", "", 
  570., "", "", "", 192., 74.07, 2.961161*^6, 266.879, 31.4, 9.684, 6.39, 
  8193.571, "", 206.537, 11.28, 5.3, 28.6, 66.425, 1.7, 74.47, 0.734}, 
 {"JAM", "North America", "Jamaica", "2021-05-03", 46039., 172., 127.714, 
  790., 6., 4.143, 15547.618, 58.085, 43.13, 266.787, 2.026, 1.399, 0.82, "", 
  "", "", "", "", "", "", "", "", "", "", "", 1344., 0.454, 0.095, 10.5, 
  "samples tested", "", "", "", "", 570., "", "", "", 192., 74.07, 
  2.961161*^6, 266.879, 31.4, 9.684, 6.39, 8193.571, "", 206.537, 11.28, 5.3, 
  28.6, 66.425, 1.7, 74.47, 0.734}, {"JAM", "North America", "Jamaica", 
  "2021-05-04", 46087., 48., 125., 793., 3., 3.714, 15563.828, 16.21, 42.213, 
  267.8, 1.013, 1.254, 0.82, "", "", "", "", "", "", "", "", "", 337769., 
  114.066, "", 1331., 0.449, 0.094, 10.6, "samples tested", "", "", "", "", 
  570., "", "", "", 192., 74.07, 2.961161*^6, 266.879, 31.4, 9.684, 6.39, 
  8193.571, "", 206.537, 11.28, 5.3, 28.6, 66.425, 1.7, 74.47, 0.734}, 
 {"JAM", "North America", "Jamaica", "2021-05-05", 46194., 107., 128.857, 
  794., 1., 3.429, 15599.962, 36.134, 43.516, 268.138, 0.338, 1.158, 0.83, 
  "", "", "", "", "", "", "", "", "", "", "", "", 1361., 0.46, 0.095, 10.6, 
  "samples tested", "", "", "", "", 570., "", "", "", 192., 74.07, 
  2.961161*^6, 266.879, 31.4, 9.684, 6.39, 8193.571, "", 206.537, 11.28, 5.3, 
  28.6, 66.425, 1.7, 74.47, 0.734}, {"JAM", "North America", "Jamaica", 
  "2021-05-06", 46338., 144., 132., 798., 4., 4., 15648.592, 48.63, 44.577, 
  269.489, 1.351, 1.351, 0.83, "", "", "", "", "", "", "", "", "", "", "", 
  "", 1384., 0.467, 0.095, 10.5, "samples tested", "", "", "", "", 570., "", 
  "", "", 192., 74.07, 2.961161*^6, 266.879, 31.4, 9.684, 6.39, 8193.571, "", 
  206.537, 11.28, 5.3, 28.6, 66.425, 1.7, 74.47, 0.734}, 
 {"JAM", "North America", "Jamaica", "2021-05-07", 46428., 90., 121.429, 
  801., 3., 3.286, 15678.985, 30.393, 41.007, 270.502, 1.013, 1.11, 0.83, "", 
  "", "", "", "", "", "", "", "", "", "", "", 1407., 0.475, 0.086, 11.6, 
  "samples tested", "", "", "", "", 570., "", "", "", 192., 74.07, 
  2.961161*^6, 266.879, 31.4, 9.684, 6.39, 8193.571, "", 206.537, 11.28, 5.3, 
  28.6, 66.425, 1.7, 74.47, 0.734}, {"JAM", "North America", "Jamaica", 
  "2021-05-08", 46588., 160., 115.857, 803., 2., 3.429, 15733.018, 54.033, 
  39.126, 271.177, 0.675, 1.158, 0.83, "", "", "", "", "", "", "", "", "", 
  "", "", "", 1429., 0.483, 0.081, 12.3, "samples tested", "", "", "", "", 
  570., "", "", "", 192., 74.07, 2.961161*^6, 266.879, 31.4, 9.684, 6.39, 
  8193.571, "", 206.537, 11.28, 5.3, 28.6, 66.425, 1.7, 74.47, 0.734}, 
 {"JAM", "North America", "Jamaica", "2021-05-09", 46708., 120., 120.143, 
  806., 3., 3.143, 15773.543, 40.525, 40.573, 272.191, 1.013, 1.061, 0.83, 
  "", "", "", "", "", "", "", "", "", "", "", "", 1465., 0.495, 0.082, 12.2, 
  "samples tested", "", "", "", "", 570., "", "", "", 192., 74.07, 
  2.961161*^6, 266.879, 31.4, 9.684, 6.39, 8193.571, "", 206.537, 11.28, 5.3, 
  28.6, 66.425, 1.7, 74.47, 0.734}, {"JAM", "North America", "Jamaica", 
  "2021-05-10", 46782., 74., 106.143, 809., 3., 2.714, 15798.533, 24.99, 
  35.845, 273.204, 1.013, 0.917, 0.83, "", "", "", "", "", "", "", "", "", 
  "", "", "", 1501., 0.507, 0.071, 14.1, "samples tested", "", "", "", "", 
  570., "", "", "", 192., 72.22, 2.961161*^6, 266.879, 31.4, 9.684, 6.39, 
  8193.571, "", 206.537, 11.28, 5.3, 28.6, 66.425, 1.7, 74.47, 0.734}, 
 {"JAM", "North America", "Jamaica", "2021-05-11", 46821., 39., 104.857, 
  814., 5., 3., 15811.704, 13.171, 35.411, 274.892, 1.689, 1.013, 0.83, "", 
  "", "", "", "", "", "", "", "", "", "", "", 1537., 0.519, 0.068, 14.7, 
  "samples tested", "", "", "", "", 570., "", "", "", 192., 72.22, 
  2.961161*^6, 266.879, 31.4, 9.684, 6.39, 8193.571, "", 206.537, 11.28, 5.3, 
  28.6, 66.425, 1.7, 74.47, 0.734}, {"JAM", "North America", "Jamaica", 
  "2021-05-12", 46922., 101., 104., 820., 6., 3.714, 15845.812, 34.108, 
  35.121, 276.918, 2.026, 1.254, 0.84, "", "", "", "", "", "", "", "", "", 
  "", "", "", 1537., 0.519, 0.068, 14.8, "samples tested", "", "", "", "", 
  570., "", "", "", 192., 72.22, 2.961161*^6, 266.879, 31.4, 9.684, 6.39, 
  8193.571, "", 206.537, 11.28, 5.3, 28.6, 66.425, 1.7, 74.47, 0.734}, 
 {"JAM", "North America", "Jamaica", "2021-05-13", 47020., 98., 97.429, 834., 
  14., 5.143, 15878.907, 33.095, 32.902, 281.646, 4.728, 1.737, 0.84, "", "", 
  "", "", "", "", "", "", "", "", "", "", 1537., 0.519, 0.063, 15.8, 
  "samples tested", "", "", "", "", 570., "", "", "", 192., 72.22, 
  2.961161*^6, 266.879, 31.4, 9.684, 6.39, 8193.571, "", 206.537, 11.28, 5.3, 
  28.6, 66.425, 1.7, 74.47, 0.734}, {"JAM", "North America", "Jamaica", 
  "2021-05-14", 47150., 130., 103.143, 838., 4., 5.286, 15922.809, 43.902, 
  34.832, 282.997, 1.351, 1.785, 0.84, "", "", "", "", "", "", "", "", "", 
  "", "", "", 1537., 0.519, 0.067, 14.9, "samples tested", 153146., 146147., 
  6999., "", 570., 5.17, 4.94, 0.24, 192., 72.22, 2.961161*^6, 266.879, 31.4, 
  9.684, 6.39, 8193.571, "", 206.537, 11.28, 5.3, 28.6, 66.425, 1.7, 74.47, 
  0.734}, {"JAM", "North America", "Jamaica", "2021-05-15", 47233., 83., 
  92.143, 843., 5., 5.714, 15950.838, 28.03, 31.117, 284.686, 1.689, 1.93, 
  0.84, "", "", "", "", "", "", "", "", "", "", "", "", 1537., 0.519, 0.06, 
  16.7, "samples tested", "", "", "", "", 725., "", "", "", 245., 72.22, 
  2.961161*^6, 266.879, 31.4, 9.684, 6.39, 8193.571, "", 206.537, 11.28, 5.3, 
  28.6, 66.425, 1.7, 74.47, 0.734}, {"JAM", "North America", "Jamaica", 
  "2021-05-16", 47319., 86., 87.286, 860., 17., 7.714, 15979.881, 29.043, 
  29.477, 290.427, 5.741, 2.605, 0.84, "", "", "", "", "", "", "", "", "", 
  "", "", "", 1537., 0.519, 0.057, 17.6, "samples tested", "", "", "", "", 
  879., "", "", "", 297., 76.85, 2.961161*^6, 266.879, 31.4, 9.684, 6.39, 
  8193.571, "", 206.537, 11.28, 5.3, 28.6, 66.425, 1.7, 74.47, 0.734}, 
 {"JAM", "North America", "Jamaica", "2021-05-17", 47396., 77., 87.714, 863., 
  3., 7.714, 16005.884, 26.003, 29.622, 291.44, 1.013, 2.605, 0.85, "", "", 
  "", "", "", "", "", "", "", "", "", "", 1537., 0.519, 0.057, 17.5, 
  "samples tested", "", "", "", "", 1033., "", "", "", 349., 76.85, 
  2.961161*^6, 266.879, 31.4, 9.684, 6.39, 8193.571, "", 206.537, 11.28, 5.3, 
  28.6, 66.425, 1.7, 74.47, 0.734}, {"JAM", "North America", "Jamaica", 
  "2021-05-18", 47479., 83., 94., 878., 15., 9.143, 16033.914, 28.03, 31.744, 
  296.505, 5.066, 3.088, 0.86, "", "", "", "", "", "", "", "", "", "", "", 
  "", 1537., 0.519, 0.061, 16.4, "samples tested", "", "", "", "", 1188., "", 
  "", "", 401., 76.85, 2.961161*^6, 266.879, 31.4, 9.684, 6.39, 8193.571, "", 
  206.537, 11.28, 5.3, 28.6, 66.425, 1.7, 74.47, 0.734}, 
 {"JAM", "North America", "Jamaica", "2021-05-19", 47572., 93., 92.857, 892., 
  14., 10.286, 16065.32, 31.407, 31.358, 301.233, 4.728, 3.474, 0.86, "", "", 
  "", "", "", "", "", "", "", "", "", "", 1537., 0.519, 0.06, 16.6, 
  "samples tested", "", "", "", "", 1342., "", "", "", 453., 76.85, 
  2.961161*^6, 266.879, 31.4, 9.684, 6.39, 8193.571, "", 206.537, 11.28, 5.3, 
  28.6, 66.425, 1.7, 74.47, 0.734}, {"JAM", "North America", "Jamaica", 
  "2021-05-20", 47672., 100., 93.143, 902., 10., 9.714, 16099.091, 33.771, 
  31.455, 304.61, 3.377, 3.281, 0.86, "", "", "", "", "", "", "", "", "", 
  362359., 122.371, "", 1537., 0.519, 0.061, 16.5, "samples tested", "", "", 
  "", "", 1497., "", "", "", 506., 76.85, 2.961161*^6, 266.879, 31.4, 9.684, 
  6.39, 8193.571, "", 206.537, 11.28, 5.3, 28.6, 66.425, 1.7, 74.47, 0.734}, 
 {"JAM", "North America", "Jamaica", "2021-05-21", 47776., 104., 89.429, 
  904., 2., 9.429, 16134.212, 35.121, 30.201, 305.286, 0.675, 3.184, 0.86, 
  "", "", "", "", "", "", "", "", "", "", "", "", 1556., 0.525, 0.057, 17.4, 
  "samples tested", 164703., 150273., 14430., "", 1651., 5.56, 5.07, 0.49, 
  558., 76.85, 2.961161*^6, 266.879, 31.4, 9.684, 6.39, 8193.571, "", 
  206.537, 11.28, 5.3, 28.6, 66.425, 1.7, 74.47, 0.734}, 
 {"JAM", "North America", "Jamaica", "2021-05-22", 47899., 123., 95.143, 
  912., 8., 9.857, 16175.75, 41.538, 32.13, 307.987, 2.702, 3.329, 0.85, "", 
  "", "", "", "", "", "", "", "", 365701., 123.499, "", 1575., 0.532, 0.06, 
  16.6, "samples tested", "", "", "", "", 1684., "", "", "", 569., 76.85, 
  2.961161*^6, 266.879, 31.4, 9.684, 6.39, 8193.571, "", 206.537, 11.28, 5.3, 
  28.6, 66.425, 1.7, 74.47, 0.734}, {"JAM", "North America", "Jamaica", 
  "2021-05-23", 47959., 60., 91.429, 917., 5., 8.143, 16196.012, 20.262, 
  30.876, 309.676, 1.689, 2.75, 0.84, "", "", "", "", "", "", "", "", "", "", 
  "", "", 1602., 0.541, 0.057, 17.5, "samples tested", "", "", "", "", 1717., 
  "", "", "", 580., 76.85, 2.961161*^6, 266.879, 31.4, 9.684, 6.39, 8193.571, 
  "", 206.537, 11.28, 5.3, 28.6, 66.425, 1.7, 74.47, 0.734}, 
 {"JAM", "North America", "Jamaica", "2021-05-24", 48054., 95., 94., 925., 
  8., 8.857, 16228.094, 32.082, 31.744, 312.377, 2.702, 2.991, 0.84, "", "", 
  "", "", "", "", "", "", "", "", "", "", 1629., 0.55, 0.058, 17.3, 
  "samples tested", "", "", "", "", 1750., "", "", "", 591., 76.85, 
  2.961161*^6, 266.879, 31.4, 9.684, 6.39, 8193.571, "", 206.537, 11.28, 5.3, 
  28.6, 66.425, 1.7, 74.47, 0.734}, {"JAM", "North America", "Jamaica", 
  "2021-05-25", 48081., 27., 86., 931., 6., 7.571, 16237.212, 9.118, 29.043, 
  314.404, 2.026, 2.557, 0.84, "", "", "", "", "", "", "", "", "", "", "", 
  "", 1656., 0.559, 0.052, 19.3, "samples tested", "", "", "", "", 1783., "", 
  "", "", 602., "", 2.961161*^6, 266.879, 31.4, 9.684, 6.39, 8193.571, "", 
  206.537, 11.28, 5.3, 28.6, 66.425, 1.7, 74.47, 0.734}, 
 {"JAM", "North America", "Jamaica", "2021-05-26", 48101., 20., 75.571, 934., 
  3., 6., 16243.966, 6.754, 25.521, 315.417, 1.013, 2.026, 0.84, "", "", "", 
  "", "", "", "", "", "", 372604., 125.83, "", 1683., 0.568, 0.045, 22.3, 
  "samples tested", "", "", "", "", 1817., "", "", "", 614., "", 2.961161*^6, 
  266.879, 31.4, 9.684, 6.39, 8193.571, "", 206.537, 11.28, 5.3, 28.6, 
  66.425, 1.7, 74.47, 0.734}, {"JAM", "North America", "Jamaica", 
  "2021-05-27", 48180., 79., 72.571, 935., 1., 4.714, 16270.645, 26.679, 
  24.508, 315.755, 0.338, 1.592, 0.84, "", "", "", "", "", "", "", "", "", 
  "", "", "", 1759., 0.594, 0.041, 24.2, "samples tested", "", "", "", "", 
  1850., "", "", "", 625., "", 2.961161*^6, 266.879, 31.4, 9.684, 6.39, 
  8193.571, "", 206.537, 11.28, 5.3, 28.6, 66.425, 1.7, 74.47, 0.734}, 
 {"JAM", "North America", "Jamaica", "2021-05-28", 48288., 108., 73.143, 
  936., 1., 4.571, 16307.117, 36.472, 24.701, 316.092, 0.338, 1.544, 0.85, 
  "", "", "", "", "", "", "", "", "", "", "", "", 1816., 0.613, 0.04, 24.8, 
  "samples tested", 177883., 155683., 22200., "", 1883., 6.01, 5.26, 0.75, 
  636., "", 2.961161*^6, 266.879, 31.4, 9.684, 6.39, 8193.571, "", 206.537, 
  11.28, 5.3, 28.6, 66.425, 1.7, 74.47, 0.734}, 
 {"JAM", "North America", "Jamaica", "2021-05-29", 48374., 86., 67.857, 942., 
  6., 4.286, 16336.16, 29.043, 22.916, 318.118, 2.026, 1.447, 0.84, "", "", 
  "", "", "", "", "", "", "", "", "", "", 1872., 0.632, 0.036, 27.6, 
  "samples tested", "", "", "", "", "", "", "", "", "", "", 2.961161*^6, 
  266.879, 31.4, 9.684, 6.39, 8193.571, "", 206.537, 11.28, 5.3, 28.6, 
  66.425, 1.7, 74.47, 0.734}, {"JAM", "North America", "Jamaica", 
  "2021-05-30", 48467., 93., 72.571, 945., 3., 4., 16367.567, 31.407, 24.508, 
  319.132, 1.013, 1.351, 0.84, "", "", "", "", "", "", "", "", "", "", "", 
  "", 1921., 0.649, 0.038, 26.5, "samples tested", "", "", "", "", "", "", 
  "", "", "", "", 2.961161*^6, 266.879, 31.4, 9.684, 6.39, 8193.571, "", 
  206.537, 11.28, 5.3, 28.6, 66.425, 1.7, 74.47, 0.734}, 
 {"JAM", "North America", "Jamaica", "2021-05-31", 48557., 90., 71.857, 948., 
  3., 3.286, 16397.96, 30.393, 24.267, 320.145, 1.013, 1.11, 0.84, "", "", 
  "", "", "", "", "", "", "", "", "", "", 1970., 0.665, 0.036, 27.4, 
  "samples tested", "", "", "", "", "", "", "", "", "", "", 2.961161*^6, 
  266.879, 31.4, 9.684, 6.39, 8193.571, "", 206.537, 11.28, 5.3, 28.6, 
  66.425, 1.7, 74.47, 0.734}, {"JAM", "North America", "Jamaica", 
  "2021-06-01", 48594., 37., 73.286, 949., 1., 2.571, 16410.455, 12.495, 
  24.749, 320.482, 0.338, 0.868, 0.83, "", "", "", "", "", "", "", "", "", 
  "", "", "", 2019., 0.682, 0.036, 27.5, "samples tested", "", "", "", "", 
  "", "", "", "", "", "", 2.961161*^6, 266.879, 31.4, 9.684, 6.39, 8193.571, 
  "", 206.537, 11.28, 5.3, 28.6, 66.425, 1.7, 74.47, 0.734}, 
 {"JAM", "North America", "Jamaica", "2021-06-02", 48638., 44., 76.714, 951., 
  2., 2.429, 16425.314, 14.859, 25.907, 321.158, 0.675, 0.82, 0.82, "", "", 
  "", "", "", "", "", "", "", "", "", "", 2068., 0.698, 0.037, 27., 
  "samples tested", "", "", "", "", "", "", "", "", "", "", 2.961161*^6, 
  266.879, 31.4, 9.684, 6.39, 8193.571, "", 206.537, 11.28, 5.3, 28.6, 
  66.425, 1.7, 74.47, 0.734}, {"JAM", "North America", "Jamaica", 
  "2021-06-03", 48638., 0., 65.429, 951., 0., 2.286, 16425.314, 0., 22.096, 
  321.158, 0., 0.772, 0.81, "", "", "", "", "", "", "", "", "", "", "", "", 
  2068., 0.698, 0.032, 31.6, "samples tested", "", "", "", "", "", "", "", 
  "", "", "", 2.961161*^6, 266.879, 31.4, 9.684, 6.39, 8193.571, "", 206.537, 
  11.28, 5.3, 28.6, 66.425, 1.7, 74.47, 0.734}, 
 {"JAM", "North America", "Jamaica", "2021-06-04", 48638., 0., 50., 951., 0., 
  2.143, 16425.314, 0., 16.885, 321.158, 0., 0.724, 0.82, "", "", "", "", "", 
  "", "", "", "", 391215., 132.115, "", 2068., 0.698, 0.024, 41.4, 
  "samples tested", "", "", "", "", "", "", "", "", "", "", 2.961161*^6, 
  266.879, 31.4, 9.684, 6.39, 8193.571, "", 206.537, 11.28, 5.3, 28.6, 
  66.425, 1.7, 74.47, 0.734}, {"JAM", "North America", "Jamaica", 
  "2021-06-05", 48810., 172., 62.286, 960., 9., 2.571, 16483.4, 58.085, 
  21.034, 324.197, 3.039, 0.868, 0.83, "", "", "", "", "", "", "", "", "", 
  "", "", "", "", "", "", "", "", "", "", "", "", "", "", "", "", "", "", 
  2.961161*^6, 266.879, 31.4, 9.684, 6.39, 8193.571, "", 206.537, 11.28, 5.3, 
  28.6, 66.425, 1.7, 74.47, 0.734}, {"JAM", "North America", "Jamaica", 
  "2021-06-06", 48810., 0., 49., 960., 0., 2.143, 16483.4, 0., 16.548, 
  324.197, 0., 0.724, 0.83, "", "", "", "", "", "", "", "", "", "", "", "", 
  "", "", "", "", "", "", "", "", "", "", "", "", "", "", "", 2.961161*^6, 
  266.879, 31.4, 9.684, 6.39, 8193.571, "", 206.537, 11.28, 5.3, 28.6, 
  66.425, 1.7, 74.47, 0.734}, {"JAM", "North America", "Jamaica", 
  "2021-06-07", 48810., 0., 36.143, 960., 0., 1.714, 16483.4, 0., 12.206, 
  324.197, 0., 0.579, "", "", "", "", "", "", "", "", "", "", "", "", "", "", 
  "", "", "", "", "", "", "", "", "", "", "", "", "", "", 2.961161*^6, 
  266.879, 31.4, 9.684, 6.39, 8193.571, "", 206.537, 11.28, 5.3, 28.6, 
  66.425, 1.7, 74.47, 0.734}, {"JPN", "Asia", "Japan", "2020-01-22", 2., "", 
  "", "", "", "", 0.016, "", "", "", "", "", "", "", "", "", "", "", "", "", 
  "", "", "", "", "", "", "", "", "", "", "", "", "", "", "", "", "", "", "", 
  2.78, 1.26476458*^8, 347.778, 48.2, 27.049, 18.493, 39002.223, "", 79.37, 
  5.72, 11.2, 33.7, "", 13.05, 84.63, 0.919}, 
 {"JPN", "Asia", "Japan", "2020-01-23", 2., 0., "", "", "", "", 0.016, 0., 
  "", "", "", "", "", "", "", "", "", "", "", "", "", "", "", "", "", "", "", 
  "", "", "", "", "", "", "", "", "", "", "", "", 2.78, 1.26476458*^8, 
  347.778, 48.2, 27.049, 18.493, 39002.223, "", 79.37, 5.72, 11.2, 33.7, "", 
  13.05, 84.63, 0.919}, {"JPN", "Asia", "Japan", "2020-01-24", 2., 0., "", 
  "", "", "", 0.016, 0., "", "", "", "", "", "", "", "", "", "", "", "", "", 
  "", "", "", "", "", "", "", "", "", "", "", "", "", "", "", "", "", "", 
  2.78, 1.26476458*^8, 347.778, 48.2, 27.049, 18.493, 39002.223, "", 79.37, 
  5.72, 11.2, 33.7, "", 13.05, 84.63, 0.919}, 
 {"JPN", "Asia", "Japan", "2020-01-25", 2., 0., "", "", "", "", 0.016, 0., 
  "", "", "", "", "", "", "", "", "", "", "", "", "", "", "", "", "", "", "", 
  "", "", "", "", "", "", "", "", "", "", "", "", 2.78, 1.26476458*^8, 
  347.778, 48.2, 27.049, 18.493, 39002.223, "", 79.37, 5.72, 11.2, 33.7, "", 
  13.05, 84.63, 0.919}, {"JPN", "Asia", "Japan", "2020-01-26", 4., 2., "", 
  "", "", "", 0.032, 0.016, "", "", "", "", "", "", "", "", "", "", "", "", 
  "", "", "", "", "", "", "", "", "", "", "", "", "", "", "", "", "", "", "", 
  2.78, 1.26476458*^8, 347.778, 48.2, 27.049, 18.493, 39002.223, "", 79.37, 
  5.72, 11.2, 33.7, "", 13.05, 84.63, 0.919}, 
 {"JPN", "Asia", "Japan", "2020-01-27", 4., 0., "", "", "", "", 0.032, 0., 
  "", "", "", "", "", "", "", "", "", "", "", "", "", "", "", "", "", "", "", 
  "", "", "", "", "", "", "", "", "", "", "", "", 2.78, 1.26476458*^8, 
  347.778, 48.2, 27.049, 18.493, 39002.223, "", 79.37, 5.72, 11.2, 33.7, "", 
  13.05, 84.63, 0.919}, {"JPN", "Asia", "Japan", "2020-01-28", 7., 3., 0.714, 
  "", "", 0., 0.055, 0.024, 0.006, "", "", 0., "", "", "", "", "", "", "", 
  "", "", "", "", "", "", "", "", "", "", "", "", "", "", "", "", "", "", "", 
  "", 2.78, 1.26476458*^8, 347.778, 48.2, 27.049, 18.493, 39002.223, "", 
  79.37, 5.72, 11.2, 33.7, "", 13.05, 84.63, 0.919}, 
 {"JPN", "Asia", "Japan", "2020-01-29", 7., 0., 0.714, "", "", 0., 0.055, 0., 
  0.006, "", "", 0., "", "", "", "", "", "", "", "", "", "", "", "", "", "", 
  "", "", "", "", "", "", "", "", "", "", "", "", "", 2.78, 1.26476458*^8, 
  347.778, 48.2, 27.049, 18.493, 39002.223, "", 79.37, 5.72, 11.2, 33.7, "", 
  13.05, 84.63, 0.919}, {"JPN", "Asia", "Japan", "2020-01-30", 11., 4., 
  1.286, "", "", 0., 0.087, 0.032, 0.01, "", "", 0., "", "", "", "", "", "", 
  "", "", "", "", "", "", "", "", "", "", "", "", "", "", "", "", "", "", "", 
  "", "", 2.78, 1.26476458*^8, 347.778, 48.2, 27.049, 18.493, 39002.223, "", 
  79.37, 5.72, 11.2, 33.7, "", 13.05, 84.63, 0.919}, 
 {"JPN", "Asia", "Japan", "2020-01-31", 15., 4., 1.857, "", "", 0., 0.119, 
  0.032, 0.015, "", "", 0., "", "", "", "", "", "", "", "", "", "", "", "", 
  "", "", "", "", "", "", "", "", "", "", "", "", "", "", "", 2.78, 
  1.26476458*^8, 347.778, 48.2, 27.049, 18.493, 39002.223, "", 79.37, 5.72, 
  11.2, 33.7, "", 13.05, 84.63, 0.919}, {"JPN", "Asia", "Japan", 
  "2020-02-01", 20., 5., 2.571, "", "", 0., 0.158, 0.04, 0.02, "", "", 0., 
  "", "", "", "", "", "", "", "", "", "", "", "", "", "", "", "", "", "", "", 
  "", "", "", "", "", "", "", "", 8.33, 1.26476458*^8, 347.778, 48.2, 27.049, 
  18.493, 39002.223, "", 79.37, 5.72, 11.2, 33.7, "", 13.05, 84.63, 0.919}, 
 {"JPN", "Asia", "Japan", "2020-02-02", 20., 0., 2.286, "", "", 0., 0.158, 
  0., 0.018, "", "", 0., "", "", "", "", "", "", "", "", "", "", "", "", "", 
  "", "", "", "", "", "", "", "", "", "", "", "", "", "", 8.33, 
  1.26476458*^8, 347.778, 48.2, 27.049, 18.493, 39002.223, "", 79.37, 5.72, 
  11.2, 33.7, "", 13.05, 84.63, 0.919}, {"JPN", "Asia", "Japan", 
  "2020-02-03", 20., 0., 2.286, "", "", 0., 0.158, 0., 0.018, "", "", 0., "", 
  "", "", "", "", "", "", "", "", "", "", "", "", "", "", "", "", "", "", "", 
  "", "", "", "", "", "", "", 8.33, 1.26476458*^8, 347.778, 48.2, 27.049, 
  18.493, 39002.223, "", 79.37, 5.72, 11.2, 33.7, "", 13.05, 84.63, 0.919}, 
 {"JPN", "Asia", "Japan", "2020-02-04", 22., 2., 2.143, "", "", 0., 0.174, 
  0.016, 0.017, "", "", 0., "", "", "", "", "", "", "", "", "", "", "", "", 
  "", "", "", "", "", "", "", "", "", "", "", "", "", "", "", 19.44, 
  1.26476458*^8, 347.778, 48.2, 27.049, 18.493, 39002.223, "", 79.37, 5.72, 
  11.2, 33.7, "", 13.05, 84.63, 0.919}, {"JPN", "Asia", "Japan", 
  "2020-02-05", 23., 1., 2.286, "", "", 0., 0.182, 0.008, 0.018, "", "", 0., 
  "", "", "", "", "", "", "", "", "", 4., 4., 0., 0., "", "", "", "", 
  "people tested", "", "", "", "", "", "", "", "", "", 19.44, 1.26476458*^8, 
  347.778, 48.2, 27.049, 18.493, 39002.223, "", 79.37, 5.72, 11.2, 33.7, "", 
  13.05, 84.63, 0.919}, {"JPN", "Asia", "Japan", "2020-02-06", 23., 0., 
  1.714, "", "", 0., 0.182, 0., 0.014, "", "", 0., "", "", "", "", "", "", 
  "", "", "", 19., 23., 0., 0., "", "", "", "", "people tested", "", "", "", 
  "", "", "", "", "", "", 19.44, 1.26476458*^8, 347.778, 48.2, 27.049, 
  18.493, 39002.223, "", 79.37, 5.72, 11.2, 33.7, "", 13.05, 84.63, 0.919}, 
 {"JPN", "Asia", "Japan", "2020-02-07", 23., 0., 1.143, "", "", 0., 0.182, 
  0., 0.009, "", "", 0., "", "", "", "", "", "", "", "", "", 9., 32., 0., 0., 
  "", "", "", "", "people tested", "", "", "", "", "", "", "", "", "", 19.44, 
  1.26476458*^8, 347.778, 48.2, 27.049, 18.493, 39002.223, "", 79.37, 5.72, 
  11.2, 33.7, "", 13.05, 84.63, 0.919}, {"JPN", "Asia", "Japan", 
  "2020-02-08", 24., 1., 0.571, "", "", 0., 0.19, 0.008, 0.005, "", "", 0., 
  "", "", "", "", "", "", "", "", "", 4., 36., 0., 0., "", "", "", "", 
  "people tested", "", "", "", "", "", "", "", "", "", 19.44, 1.26476458*^8, 
  347.778, 48.2, 27.049, 18.493, 39002.223, "", 79.37, 5.72, 11.2, 33.7, "", 
  13.05, 84.63, 0.919}, {"JPN", "Asia", "Japan", "2020-02-09", 24., 0., 
  0.571, "", "", 0., 0.19, 0., 0.005, "", "", 0., "", "", "", "", "", "", "", 
  "", "", 10., 46., 0., 0., "", "", "", "", "people tested", "", "", "", "", 
  "", "", "", "", "", 19.44, 1.26476458*^8, 347.778, 48.2, 27.049, 18.493, 
  39002.223, "", 79.37, 5.72, 11.2, 33.7, "", 13.05, 84.63, 0.919}, 
 {"JPN", "Asia", "Japan", "2020-02-10", 26., 2., 0.857, "", "", 0., 0.206, 
  0.016, 0.007, "", "", 0., "", "", "", "", "", "", "", "", "", 12., 58., 0., 
  0., "", "", "", "", "people tested", "", "", "", "", "", "", "", "", "", 
  19.44, 1.26476458*^8, 347.778, 48.2, 27.049, 18.493, 39002.223, "", 79.37, 
  5.72, 11.2, 33.7, "", 13.05, 84.63, 0.919}, 
 {"JPN", "Asia", "Japan", "2020-02-11", 27., 1., 0.714, "", "", 0., 0.213, 
  0.008, 0.006, "", "", 0., "", "", "", "", "", "", "", "", "", 4., 62., 0., 
  0., "", "", "", "", "people tested", "", "", "", "", "", "", "", "", "", 
  19.44, 1.26476458*^8, 347.778, 48.2, 27.049, 18.493, 39002.223, "", 79.37, 
  5.72, 11.2, 33.7, "", 13.05, 84.63, 0.919}, 
 {"JPN", "Asia", "Japan", "2020-02-12", 28., 1., 0.714, "", "", 0., 0.221, 
  0.008, 0.006, "", "", 0., "", "", "", "", "", "", "", "", "", 10., 72., 
  0.001, 0., 10., 0., 0.071, 14., "people tested", "", "", "", "", "", "", 
  "", "", "", 19.44, 1.26476458*^8, 347.778, 48.2, 27.049, 18.493, 39002.223, 
  "", 79.37, 5.72, 11.2, 33.7, "", 13.05, 84.63, 0.919}, 
 {"JPN", "Asia", "Japan", "2020-02-13", 33., 5., 1.429, 1., 1., 0.143, 0.261, 
  0.04, 0.011, 0.008, 0.008, 0.001, "", "", "", "", "", "", "", "", "", 16., 
  88., 0.001, 0., 9., 0., 0.159, 6.3, "people tested", "", "", "", "", "", 
  "", "", "", "", 19.44, 1.26476458*^8, 347.778, 48.2, 27.049, 18.493, 
  39002.223, "", 79.37, 5.72, 11.2, 33.7, "", 13.05, 84.63, 0.919}, 
 {"JPN", "Asia", "Japan", "2020-02-14", 43., 10., 2.857, 1., 0., 0.143, 0.34, 
  0.079, 0.023, 0.008, 0., 0.001, "", "", "", "", "", "", "", "", "", 43., 
  131., 0.001, 0., 14., 0., 0.204, 4.9, "people tested", "", "", "", "", "", 
  "", "", "", "", 19.44, 1.26476458*^8, 347.778, 48.2, 27.049, 18.493, 
  39002.223, "", 79.37, 5.72, 11.2, 33.7, "", 13.05, 84.63, 0.919}, 
 {"JPN", "Asia", "Japan", "2020-02-15", 54., 11., 4.286, 1., 0., 0.143, 
  0.427, 0.087, 0.034, 0.008, 0., 0.001, "", "", "", "", "", "", "", "", "", 
  86., 217., 0.002, 0.001, 26., 0., 0.165, 6.1, "people tested", "", "", "", 
  "", "", "", "", "", "", 19.44, 1.26476458*^8, 347.778, 48.2, 27.049, 
  18.493, 39002.223, "", 79.37, 5.72, 11.2, 33.7, "", 13.05, 84.63, 0.919}, 
 {"JPN", "Asia", "Japan", "2020-02-16", 60., 6., 5.143, 1., 0., 0.143, 0.474, 
  0.047, 0.041, 0.008, 0., 0.001, "", "", "", "", "", "", "", "", "", 65., 
  282., 0.002, 0.001, 34., 0., 0.151, 6.6, "people tested", "", "", "", "", 
  "", "", "", "", "", 19.44, 1.26476458*^8, 347.778, 48.2, 27.049, 18.493, 
  39002.223, "", 79.37, 5.72, 11.2, 33.7, "", 13.05, 84.63, 0.919}, 
 {"JPN", "Asia", "Japan", "2020-02-17", 67., 7., 5.857, 1., 0., 0.143, 0.53, 
  0.055, 0.046, 0.008, 0., 0.001, "", "", "", "", "", "", "", "", "", 113., 
  395., 0.003, 0.001, 48., 0., 0.122, 8.2, "people tested", "", "", "", "", 
  "", "", "", "", "", 19.44, 1.26476458*^8, 347.778, 48.2, 27.049, 18.493, 
  39002.223, "", 79.37, 5.72, 11.2, 33.7, "", 13.05, 84.63, 0.919}, 
 {"JPN", "Asia", "Japan", "2020-02-18", 79., 12., 7.429, 2., 1., 0.286, 
  0.625, 0.095, 0.059, 0.016, 0.008, 0.002, "", "", "", "", "", "", "", "", 
  "", 9., 404., 0.003, 0., 49., 0., 0.152, 6.6, "people tested", "", "", "", 
  "", "", "", "", "", "", 19.44, 1.26476458*^8, 347.778, 48.2, 27.049, 
  18.493, 39002.223, "", 79.37, 5.72, 11.2, 33.7, "", 13.05, 84.63, 0.919}, 
 {"JPN", "Asia", "Japan", "2020-02-19", 85., 6., 8.143, 2., 0., 0.286, 0.672, 
  0.047, 0.064, 0.016, 0., 0.002, "", "", "", "", "", "", "", "", "", 71., 
  475., 0.004, 0.001, 58., 0., 0.14, 7.1, "people tested", "", "", "", "", 
  "", "", "", "", "", 19.44, 1.26476458*^8, 347.778, 48.2, 27.049, 18.493, 
  39002.223, "", 79.37, 5.72, 11.2, 33.7, "", 13.05, 84.63, 0.919}, 
 {"JPN", "Asia", "Japan", "2020-02-20", 95., 10., 8.857, 2., 0., 0.143, 
  0.751, 0.079, 0.07, 0.016, 0., 0.001, "", "", "", "", "", "", "", "", "", 
  90., 565., 0.004, 0.001, 68., 0.001, 0.13, 7.7, "people tested", "", "", 
  "", "", "", "", "", "", "", 25., 1.26476458*^8, 347.778, 48.2, 27.049, 
  18.493, 39002.223, "", 79.37, 5.72, 11.2, 33.7, "", 13.05, 84.63, 0.919}, 
 {"JPN", "Asia", "Japan", "2020-02-21", 112., 17., 9.857, 2., 0., 0.143, 
  0.886, 0.134, 0.078, 0.016, 0., 0.001, "", "", "", "", "", "", "", "", "", 
  85., 650., 0.005, 0.001, 74., 0.001, 0.133, 7.5, "people tested", "", "", 
  "", "", "", "", "", "", "", 25., 1.26476458*^8, 347.778, 48.2, 27.049, 
  18.493, 39002.223, "", 79.37, 5.72, 11.2, 33.7, "", 13.05, 84.63, 0.919}, 
 {"JPN", "Asia", "Japan", "2020-02-22", 137., 25., 11.857, 2., 0., 0.143, 
  1.083, 0.198, 0.094, 0.016, 0., 0.001, 1.2, "", "", "", "", "", "", "", "", 
  96., 746., 0.006, 0.001, 76., 0.001, 0.156, 6.4, "people tested", "", "", 
  "", "", "", "", "", "", "", 25., 1.26476458*^8, 347.778, 48.2, 27.049, 
  18.493, 39002.223, "", 79.37, 5.72, 11.2, 33.7, "", 13.05, 84.63, 0.919}, 
 {"JPN", "Asia", "Japan", "2020-02-23", 149., 12., 12.714, 2., 0., 0.143, 
  1.178, 0.095, 0.101, 0.016, 0., 0.001, 1.15, "", "", "", "", "", "", "", 
  "", 39., 785., 0.006, 0., 72., 0.001, 0.177, 5.7, "people tested", "", "", 
  "", "", "", "", "", "", "", 25., 1.26476458*^8, 347.778, 48.2, 27.049, 
  18.493, 39002.223, "", 79.37, 5.72, 11.2, 33.7, "", 13.05, 84.63, 0.919}, 
 {"JPN", "Asia", "Japan", "2020-02-24", 160., 11., 13.286, 2., 0., 0.143, 
  1.265, 0.087, 0.105, 0.016, 0., 0.001, 1.11, "", "", "", "", "", "", "", 
  "", 104., 889., 0.007, 0.001, 71., 0.001, 0.187, 5.3, "people tested", "", 
  "", "", "", "", "", "", "", "", 25., 1.26476458*^8, 347.778, 48.2, 27.049, 
  18.493, 39002.223, "", 79.37, 5.72, 11.2, 33.7, "", 13.05, 84.63, 0.919}, 
 {"JPN", "Asia", "Japan", "2020-02-25", 173., 13., 13.429, 3., 1., 0.143, 
  1.368, 0.103, 0.106, 0.024, 0.008, 0.001, 1.08, "", "", "", "", "", "", "", 
  "", 44., 933., 0.007, 0., 76., 0.001, 0.177, 5.7, "people tested", "", "", 
  "", "", "", "", "", "", "", 34.26, 1.26476458*^8, 347.778, 48.2, 27.049, 
  18.493, 39002.223, "", 79.37, 5.72, 11.2, 33.7, "", 13.05, 84.63, 0.919}, 
 {"JPN", "Asia", "Japan", "2020-02-26", 192., 19., 15.286, 3., 0., 0.143, 
  1.518, 0.15, 0.121, 0.024, 0., 0.001, 1.08, "", "", "", "", "", "", "", "", 
  168., 1101., 0.009, 0.001, 89., 0.001, 0.172, 5.8, "people tested", "", "", 
  "", "", "", "", "", "", "", 34.26, 1.26476458*^8, 347.778, 48.2, 27.049, 
  18.493, 39002.223, "", 79.37, 5.72, 11.2, 33.7, "", 13.05, 84.63, 0.919}, 
 {"JPN", "Asia", "Japan", "2020-02-27", 218., 26., 17.571, 4., 1., 0.286, 
  1.724, 0.206, 0.139, 0.032, 0.008, 0.002, 1.1, "", "", "", "", "", "", "", 
  "", 151., 1252., 0.01, 0.001, 98., 0.001, 0.179, 5.6, "people tested", "", 
  "", "", "", "", "", "", "", "", 34.26, 1.26476458*^8, 347.778, 48.2, 
  27.049, 18.493, 39002.223, "", 79.37, 5.72, 11.2, 33.7, "", 13.05, 84.63, 
  0.919}, {"JPN", "Asia", "Japan", "2020-02-28", 236., 18., 17.714, 5., 1., 
  0.429, 1.866, 0.142, 0.14, 0.04, 0.008, 0.003, 1.07, "", "", "", "", "", 
  "", "", "", 130., 1382., 0.011, 0.001, 105., 0.001, 0.169, 5.9, 
  "people tested", "", "", "", "", "", "", "", "", "", 34.26, 1.26476458*^8, 
  347.778, 48.2, 27.049, 18.493, 39002.223, "", 79.37, 5.72, 11.2, 33.7, "", 
  13.05, 84.63, 0.919}, {"JPN", "Asia", "Japan", "2020-02-29", 245., 9., 
  15.429, 6., 1., 0.571, 1.937, 0.071, 0.122, 0.047, 0.008, 0.005, 1.09, "", 
  "", "", "", "", "", "", "", 178., 1560., 0.012, 0.001, 116., 0.001, 0.133, 
  7.5, "people tested", "", "", "", "", "", "", "", "", "", 34.26, 
  1.26476458*^8, 347.778, 48.2, 27.049, 18.493, 39002.223, "", 79.37, 5.72, 
  11.2, 33.7, "", 13.05, 84.63, 0.919}, {"JPN", "Asia", "Japan", 
  "2020-03-01", 259., 14., 15.714, 6., 0., 0.571, 2.048, 0.111, 0.124, 0.047, 
  0., 0.005, 1.21, "", "", "", "", "", "", "", "", 96., 1656., 0.013, 0.001, 
  124., 0.001, 0.127, 7.9, "people tested", "", "", "", "", "", "", "", "", 
  "", 34.26, 1.26476458*^8, 347.778, 48.2, 27.049, 18.493, 39002.223, "", 
  79.37, 5.72, 11.2, 33.7, "", 13.05, 84.63, 0.919}, 
 {"JPN", "Asia", "Japan", "2020-03-02", 278., 19., 16.857, 6., 0., 0.571, 
  2.198, 0.15, 0.133, 0.047, 0., 0.005, 1.33, "", "", "", "", "", "", "", "", 
  71., 1727., 0.014, 0.001, 120., 0.001, 0.14, 7.1, "people tested", "", "", 
  "", "", "", "", "", "", "", 43.52, 1.26476458*^8, 347.778, 48.2, 27.049, 
  18.493, 39002.223, "", 79.37, 5.72, 11.2, 33.7, "", 13.05, 84.63, 0.919}, 
 {"JPN", "Asia", "Japan", "2020-03-03", 298., 20., 17.857, 6., 0., 0.429, 
  2.356, 0.158, 0.141, 0.047, 0., 0.003, 1.41, "", "", "", "", "", "", "", 
  "", 153., 1880., 0.015, 0.001, 135., 0.001, 0.132, 7.6, "people tested", 
  "", "", "", "", "", "", "", "", "", 43.52, 1.26476458*^8, 347.778, 48.2, 
  27.049, 18.493, 39002.223, "", 79.37, 5.72, 11.2, 33.7, "", 13.05, 84.63, 
  0.919}, {"JPN", "Asia", "Japan", "2020-03-04", 333., 35., 20.143, 7., 1., 
  0.571, 2.633, 0.277, 0.159, 0.055, 0.008, 0.005, 1.52, "", "", "", "", "", 
  "", "", "", 3940., 5820., 0.046, 0.031, 674., 0.005, 0.03, 33.5, 
  "people tested", "", "", "", "", "", "", "", "", "", 43.52, 1.26476458*^8, 
  347.778, 48.2, 27.049, 18.493, 39002.223, "", 79.37, 5.72, 11.2, 33.7, "", 
  13.05, 84.63, 0.919}, {"JPN", "Asia", "Japan", "2020-03-05", 365., 32., 
  21., 7., 0., 0.429, 2.886, 0.253, 0.166, 0.055, 0., 0.003, 1.58, "", "", 
  "", "", "", "", "", "", 699., 6519., 0.052, 0.006, 752., 0.006, 0.028, 
  35.8, "people tested", "", "", "", "", "", "", "", "", "", 43.52, 
  1.26476458*^8, 347.778, 48.2, 27.049, 18.493, 39002.223, "", 79.37, 5.72, 
  11.2, 33.7, "", 13.05, 84.63, 0.919}, {"JPN", "Asia", "Japan", 
  "2020-03-06", 420., 55., 26.286, 7., 0., 0.286, 3.321, 0.435, 0.208, 0.055, 
  0., 0.002, 1.65, "", "", "", "", "", "", "", "", 553., 7072., 0.056, 0.004, 
  813., 0.006, 0.032, 30.9, "people tested", "", "", "", "", "", "", "", "", 
  "", 43.52, 1.26476458*^8, 347.778, 48.2, 27.049, 18.493, 39002.223, "", 
  79.37, 5.72, 11.2, 33.7, "", 13.05, 84.63, 0.919}, 
 {"JPN", "Asia", "Japan", "2020-03-07", 466., 46., 31.571, 7., 0., 0.143, 
  3.684, 0.364, 0.25, 0.055, 0., 0.001, 1.62, "", "", "", "", "", "", "", "", 
  147., 7219., 0.057, 0.001, 808., 0.006, 0.039, 25.6, "people tested", "", 
  "", "", "", "", "", "", "", "", 43.52, 1.26476458*^8, 347.778, 48.2, 
  27.049, 18.493, 39002.223, "", 79.37, 5.72, 11.2, 33.7, "", 13.05, 84.63, 
  0.919}, {"JPN", "Asia", "Japan", "2020-03-08", 499., 33., 34.286, 8., 1., 
  0.286, 3.945, 0.261, 0.271, 0.063, 0.008, 0.002, 1.56, "", "", "", "", "", 
  "", "", "", 110., 7329., 0.058, 0.001, 810., 0.006, 0.042, 23.6, 
  "people tested", "", "", "", "", "", "", "", "", "", 43.52, 1.26476458*^8, 
  347.778, 48.2, 27.049, 18.493, 39002.223, "", 79.37, 5.72, 11.2, 33.7, "", 
  13.05, 84.63, 0.919}, {"JPN", "Asia", "Japan", "2020-03-09", 527., 28., 
  35.571, 10., 2., 0.571, 4.167, 0.221, 0.281, 0.079, 0.016, 0.005, 1.52, "", 
  "", "", "", "", "", "", "", 1314., 8643., 0.068, 0.01, 988., 0.008, 0.036, 
  27.8, "people tested", "", "", "", "", "", "", "", "", "", 40.74, 
  1.26476458*^8, 347.778, 48.2, 27.049, 18.493, 39002.223, "", 79.37, 5.72, 
  11.2, 33.7, "", 13.05, 84.63, 0.919}, {"JPN", "Asia", "Japan", 
  "2020-03-10", 585., 58., 41., 13., 3., 1., 4.625, 0.459, 0.324, 0.103, 
  0.024, 0.008, 1.5, "", "", "", "", "", "", "", "", 424., 9067., 0.072, 
  0.003, 1027., 0.008, 0.04, 25., "people tested", "", "", "", "", "", "", 
  "", "", "", 40.74, 1.26476458*^8, 347.778, 48.2, 27.049, 18.493, 39002.223, 
  "", 79.37, 5.72, 11.2, 33.7, "", 13.05, 84.63, 0.919}, 
 {"JPN", "Asia", "Japan", "2020-03-11", 640., 55., 43.857, 15., 2., 1.143, 
  5.06, 0.435, 0.347, 0.119, 0.016, 0.009, 1.41, "", "", "", "", "", "", "", 
  "", 181., 9248., 0.073, 0.001, 490., 0.004, 0.09, 11.2, "people tested", 
  "", "", "", "", "", "", "", "", "", 40.74, 1.26476458*^8, 347.778, 48.2, 
  27.049, 18.493, 39002.223, "", 79.37, 5.72, 11.2, 33.7, "", 13.05, 84.63, 
  0.919}, {"JPN", "Asia", "Japan", "2020-03-12", 696., 56., 47.286, 19., 4., 
  1.714, 5.503, 0.443, 0.374, 0.15, 0.032, 0.014, 1.32, "", "", "", "", "", 
  "", "", "", 1855., 11103., 0.088, 0.015, 655., 0.005, 0.072, 13.9, 
  "people tested", "", "", "", "", "", "", "", "", "", 40.74, 1.26476458*^8, 
  347.778, 48.2, 27.049, 18.493, 39002.223, "", 79.37, 5.72, 11.2, 33.7, "", 
  13.05, 84.63, 0.919}, {"JPN", "Asia", "Japan", "2020-03-13", 733., 37., 
  44.714, 21., 2., 2., 5.796, 0.293, 0.354, 0.166, 0.016, 0.016, 1.23, "", 
  "", "", "", "", "", "", "", 859., 11962., 0.095, 0.007, 699., 0.006, 0.064, 
  15.6, "people tested", "", "", "", "", "", "", "", "", "", 40.74, 
  1.26476458*^8, 347.778, 48.2, 27.049, 18.493, 39002.223, "", 79.37, 5.72, 
  11.2, 33.7, "", 13.05, 84.63, 0.919}, {"JPN", "Asia", "Japan", 
  "2020-03-14", 795., 62., 47., 22., 1., 2.143, 6.286, 0.49, 0.372, 0.174, 
  0.008, 0.017, 1.2, "", "", "", "", "", "", "", "", 107., 12069., 0.095, 
  0.001, 693., 0.005, 0.068, 14.7, "people tested", "", "", "", "", "", "", 
  "", "", "", 40.74, 1.26476458*^8, 347.778, 48.2, 27.049, 18.493, 39002.223, 
  "", 79.37, 5.72, 11.2, 33.7, "", 13.05, 84.63, 0.919}, 
 {"JPN", "Asia", "Japan", "2020-03-15", 826., 31., 46.714, 24., 2., 2.286, 
  6.531, 0.245, 0.369, 0.19, 0.016, 0.018, 1.15, "", "", "", "", "", "", "", 
  "", 42., 12111., 0.096, 0., 683., 0.005, 0.068, 14.6, "people tested", "", 
  "", "", "", "", "", "", "", "", 40.74, 1.26476458*^8, 347.778, 48.2, 
  27.049, 18.493, 39002.223, "", 79.37, 5.72, 11.2, 33.7, "", 13.05, 84.63, 
  0.919}, {"JPN", "Asia", "Japan", "2020-03-16", 843., 17., 45.143, 30., 6., 
  2.857, 6.665, 0.134, 0.357, 0.237, 0.047, 0.023, 1.11, "", "", "", "", "", 
  "", "", "", 2083., 14194., 0.112, 0.016, 793., 0.006, 0.057, 17.6, 
  "people tested", "", "", "", "", "", "", "", "", "", 40.74, 1.26476458*^8, 
  347.778, 48.2, 27.049, 18.493, 39002.223, "", 79.37, 5.72, 11.2, 33.7, "", 
  13.05, 84.63, 0.919}, {"JPN", "Asia", "Japan", "2020-03-17", 893., 50., 
  44., 30., 0., 2.429, 7.061, 0.395, 0.348, 0.237, 0., 0.019, 1.09, "", "", 
  "", "", "", "", "", "", 203., 14397., 0.114, 0.002, 761., 0.006, 0.058, 
  17.3, "people tested", "", "", "", "", "", "", "", "", "", 40.74, 
  1.26476458*^8, 347.778, 48.2, 27.049, 18.493, 39002.223, "", 79.37, 5.72, 
  11.2, 33.7, "", 13.05, 84.63, 0.919}, {"JPN", "Asia", "Japan", 
  "2020-03-18", 928., 35., 41.143, 32., 2., 2.429, 7.337, 0.277, 0.325, 
  0.253, 0.016, 0.019, 1.06, "", "", "", "", "", "", "", "", "", "", "", "", 
  985., 0.008, 0.042, 23.9, "people tested", "", "", "", "", "", "", "", "", 
  "", 40.74, 1.26476458*^8, 347.778, 48.2, 27.049, 18.493, 39002.223, "", 
  79.37, 5.72, 11.2, 33.7, "", 13.05, 84.63, 0.919}, 
 {"JPN", "Asia", "Japan", "2020-03-19", 968., 40., 38.857, 33., 1., 2., 
  7.654, 0.316, 0.307, 0.261, 0.008, 0.016, 1.1, "", "", "", "", "", "", "", 
  "", 3490., 17887., 0.141, 0.028, 969., 0.008, 0.04, 24.9, "people tested", 
  "", "", "", "", "", "", "", "", "", 40.74, 1.26476458*^8, 347.778, 48.2, 
  27.049, 18.493, 39002.223, "", 79.37, 5.72, 11.2, 33.7, "", 13.05, 84.63, 
  0.919}, {"JPN", "Asia", "Japan", "2020-03-20", 1022., 54., 41.286, 34., 1., 
  1.857, 8.081, 0.427, 0.326, 0.269, 0.008, 0.015, 1.16, "", "", "", "", "", 
  "", "", "", 119., 18006., 0.142, 0.001, 863., 0.007, 0.048, 20.9, 
  "people tested", "", "", "", "", "", "", "", "", "", 40.74, 1.26476458*^8, 
  347.778, 48.2, 27.049, 18.493, 39002.223, "", 79.37, 5.72, 11.2, 33.7, "", 
  13.05, 84.63, 0.919}, {"JPN", "Asia", "Japan", "2020-03-21", 1059., 37., 
  37.714, 36., 2., 2., 8.373, 0.293, 0.298, 0.285, 0.016, 0.016, 1.22, "", 
  "", "", "", "", "", "", "", 132., 18138., 0.143, 0.001, 867., 0.007, 0.043, 
  23., "people tested", "", "", "", "", "", "", "", "", "", 40.74, 
  1.26476458*^8, 347.778, 48.2, 27.049, 18.493, 39002.223, "", 79.37, 5.72, 
  11.2, 33.7, "", 13.05, 84.63, 0.919}, {"JPN", "Asia", "Japan", 
  "2020-03-22", 1104., 45., 39.714, 40., 4., 2.286, 8.729, 0.356, 0.314, 
  0.316, 0.032, 0.018, 1.35, "", "", "", "", "", "", "", "", 56., 18194., 
  0.144, 0., 869., 0.007, 0.046, 21.9, "people tested", "", "", "", "", "", 
  "", "", "", "", 40.74, 1.26476458*^8, 347.778, 48.2, 27.049, 18.493, 
  39002.223, "", 79.37, 5.72, 11.2, 33.7, "", 13.05, 84.63, 0.919}, 
 {"JPN", "Asia", "Japan", "2020-03-23", 1144., 40., 43., 41., 1., 1.571, 
  9.045, 0.316, 0.34, 0.324, 0.008, 0.012, 1.49, "", "", "", "", "", "", "", 
  "", 3862., 22056., 0.174, 0.031, 1123., 0.009, 0.038, 26.1, 
  "people tested", "", "", "", "", "", "", "", "", "", 40.74, 1.26476458*^8, 
  347.778, 48.2, 27.049, 18.493, 39002.223, "", 79.37, 5.72, 11.2, 33.7, "", 
  13.05, 84.63, 0.919}, {"JPN", "Asia", "Japan", "2020-03-24", 1217., 73., 
  46.286, 42., 1., 1.714, 9.622, 0.577, 0.366, 0.332, 0.008, 0.014, 1.61, "", 
  "", "", "", "", "", "", "", "", "", "", "", 1142., 0.009, 0.041, 24.7, 
  "people tested", "", "", "", "", "", "", "", "", "", 40.74, 1.26476458*^8, 
  347.778, 48.2, 27.049, 18.493, 39002.223, "", 79.37, 5.72, 11.2, 33.7, "", 
  13.05, 84.63, 0.919}, {"JPN", "Asia", "Japan", "2020-03-25", 1314., 97., 
  55.143, 45., 3., 1.857, 10.389, 0.767, 0.436, 0.356, 0.024, 0.015, 1.74, 
  "", "", "", "", "", "", "", "", 674., 22730., 0.18, 0.005, 941., 0.007, 
  0.059, 17.1, "people tested", "", "", "", "", "", "", "", "", "", 40.74, 
  1.26476458*^8, 347.778, 48.2, 27.049, 18.493, 39002.223, "", 79.37, 5.72, 
  11.2, 33.7, "", 13.05, 84.63, 0.919}, {"JPN", "Asia", "Japan", 
  "2020-03-26", 1416., 102., 64., 47., 2., 2., 11.196, 0.806, 0.506, 0.372, 
  0.016, 0.016, 1.83, "", "", "", "", "", "", "", "", 1805., 24535., 0.194, 
  0.014, 950., 0.008, 0.067, 14.8, "people tested", "", "", "", "", "", "", 
  "", "", "", 40.74, 1.26476458*^8, 347.778, 48.2, 27.049, 18.493, 39002.223, 
  "", 79.37, 5.72, 11.2, 33.7, "", 13.05, 84.63, 0.919}, 
 {"JPN", "Asia", "Japan", "2020-03-27", 1530., 114., 72.571, 53., 6., 2.714, 
  12.097, 0.901, 0.574, 0.419, 0.047, 0.021, 1.92, "", "", "", "", "", "", 
  "", "", 1442., 25977., 0.205, 0.011, 1139., 0.009, 0.064, 15.7, 
  "people tested", "", "", "", "", "", "", "", "", "", 40.74, 1.26476458*^8, 
  347.778, 48.2, 27.049, 18.493, 39002.223, "", 79.37, 5.72, 11.2, 33.7, "", 
  13.05, 84.63, 0.919}, {"JPN", "Asia", "Japan", "2020-03-28", 1728., 198., 
  95.571, 56., 3., 2.857, 13.663, 1.566, 0.756, 0.443, 0.024, 0.023, 2.03, 
  "", "", "", "", "", "", "", "", 296., 26273., 0.208, 0.002, 1162., 0.009, 
  0.082, 12.2, "people tested", "", "", "", "", "", "", "", "", "", 40.74, 
  1.26476458*^8, 347.778, 48.2, 27.049, 18.493, 39002.223, "", 79.37, 5.72, 
  11.2, 33.7, "", 13.05, 84.63, 0.919}, {"JPN", "Asia", "Japan", 
  "2020-03-29", 1907., 179., 114.714, 63., 7., 3.286, 15.078, 1.415, 0.907, 
  0.498, 0.055, 0.026, 2.03, "", "", "", "", "", "", "", "", 206., 26479., 
  0.209, 0.002, 1184., 0.009, 0.097, 10.3, "people tested", "", "", "", "", 
  "", "", "", "", "", 40.74, 1.26476458*^8, 347.778, 48.2, 27.049, 18.493, 
  39002.223, "", 79.37, 5.72, 11.2, 33.7, "", 13.05, 84.63, 0.919}, 
 {"JPN", "Asia", "Japan", "2020-03-30", 2001., 94., 122.429, 65., 2., 3.429, 
  15.821, 0.743, 0.968, 0.514, 0.016, 0.027, 2., "", "", "", "", "", "", "", 
  "", 3481., 29960., 0.237, 0.028, 1129., 0.009, 0.108, 9.2, "people tested", 
  "", "", "", "", "", "", "", "", "", 40.74, 1.26476458*^8, 347.778, 48.2, 
  27.049, 18.493, 39002.223, "", 79.37, 5.72, 11.2, 33.7, "", 13.05, 84.63, 
  0.919}, {"JPN", "Asia", "Japan", "2020-03-31", 2255., 254., 148.286, 67., 
  2., 3.571, 17.829, 2.008, 1.172, 0.53, 0.016, 0.028, 2.02, "", "", "", "", 
  "", "", "", "", 1914., 31874., 0.252, 0.015, 1354., 0.011, 0.11, 9.1, 
  "people tested", "", "", "", "", "", "", "", "", "", 40.74, 1.26476458*^8, 
  347.778, 48.2, 27.049, 18.493, 39002.223, "", 79.37, 5.72, 11.2, 33.7, "", 
  13.05, 84.63, 0.919}, {"JPN", "Asia", "Japan", "2020-04-01", 2535., 280., 
  174.429, 72., 5., 3.857, 20.043, 2.214, 1.379, 0.569, 0.04, 0.03, 1.98, "", 
  "", "", "", "", "", "", "", "", "", "", "", 1641., 0.013, 0.106, 9.4, 
  "people tested", "", "", "", "", "", "", "", "", "", 40.74, 1.26476458*^8, 
  347.778, 48.2, 27.049, 18.493, 39002.223, "", 79.37, 5.72, 11.2, 33.7, "", 
  13.05, 84.63, 0.919}, {"JPN", "Asia", "Japan", "2020-04-02", 2818., 283., 
  200.286, 75., 3., 4., 22.281, 2.238, 1.584, 0.593, 0.024, 0.032, 1.93, "", 
  "", "", "", "", "", "", "", 4685., 36559., 0.289, 0.037, 1718., 0.014, 
  0.117, 8.6, "people tested", "", "", "", "", "", "", "", "", "", 40.74, 
  1.26476458*^8, 347.778, 48.2, 27.049, 18.493, 39002.223, "", 79.37, 5.72, 
  11.2, 33.7, "", 13.05, 84.63, 0.919}, {"JPN", "Asia", "Japan", 
  "2020-04-03", 3154., 336., 232., 81., 6., 4., 24.937, 2.657, 1.834, 0.64, 
  0.047, 0.032, 1.88, "", "", "", "", "", "", "", "", 3305., 39864., 0.315, 
  0.026, 1984., 0.016, 0.117, 8.6, "people tested", "", "", "", "", "", "", 
  "", "", "", 43.52, 1.26476458*^8, 347.778, 48.2, 27.049, 18.493, 39002.223, 
  "", 79.37, 5.72, 11.2, 33.7, "", 13.05, 84.63, 0.919}, 
 {"JPN", "Asia", "Japan", "2020-04-04", 3525., 371., 256.714, 87., 6., 4.429, 
  27.871, 2.933, 2.03, 0.688, 0.047, 0.035, 1.82, "", "", "", "", "", "", "", 
  "", 271., 40135., 0.317, 0.002, 1980., 0.016, 0.13, 7.7, "people tested", 
  "", "", "", "", "", "", "", "", "", 43.52, 1.26476458*^8, 347.778, 48.2, 
  27.049, 18.493, 39002.223, "", 79.37, 5.72, 11.2, 33.7, "", 13.05, 84.63, 
  0.919}, {"JPN", "Asia", "Japan", "2020-04-05", 3876., 351., 281.286, 93., 
  6., 4.286, 30.646, 2.775, 2.224, 0.735, 0.047, 0.034, 1.78, "", "", "", "", 
  "", "", "", "", 218., 40353., 0.319, 0.002, 1982., 0.016, 0.142, 7., 
  "people tested", "", "", "", "", "", "", "", "", "", 43.52, 1.26476458*^8, 
  347.778, 48.2, 27.049, 18.493, 39002.223, "", 79.37, 5.72, 11.2, 33.7, "", 
  13.05, 84.63, 0.919}, {"JPN", "Asia", "Japan", "2020-04-06", 4110., 234., 
  301.286, 96., 3., 4.429, 32.496, 1.85, 2.382, 0.759, 0.024, 0.035, 1.73, 
  "", "", "", "", "", "", "", "", 7876., 48229., 0.381, 0.062, 2610., 0.021, 
  0.115, 8.7, "people tested", "", "", "", "", "", "", "", "", "", 43.52, 
  1.26476458*^8, 347.778, 48.2, 27.049, 18.493, 39002.223, "", 79.37, 5.72, 
  11.2, 33.7, "", 13.05, 84.63, 0.919}, {"JPN", "Asia", "Japan", 
  "2020-04-07", 4485., 375., 318.571, 98., 2., 4.429, 35.461, 2.965, 2.519, 
  0.775, 0.016, 0.035, 1.7, "", "", "", "", "", "", "", "", 4544., 52773., 
  0.417, 0.036, 2986., 0.024, 0.107, 9.4, "people tested", "", "", "", "", 
  "", "", "", "", "", 45.37, 1.26476458*^8, 347.778, 48.2, 27.049, 18.493, 
  39002.223, "", 79.37, 5.72, 11.2, 33.7, "", 13.05, 84.63, 0.919}, 
 {"JPN", "Asia", "Japan", "2020-04-08", 5020., 535., 355., 105., 7., 4.714, 
  39.691, 4.23, 2.807, 0.83, 0.055, 0.037, 1.71, "", "", "", "", "", "", "", 
  "", 1383., 54156., 0.428, 0.011, 2848., 0.023, 0.125, 8., "people tested", 
  "", "", "", "", "", "", "", "", "", 45.37, 1.26476458*^8, 347.778, 48.2, 
  27.049, 18.493, 39002.223, "", 79.37, 5.72, 11.2, 33.7, "", 13.05, 84.63, 
  0.919}, {"JPN", "Asia", "Japan", "2020-04-09", 5614., 594., 399.429, 113., 
  8., 5.429, 44.388, 4.697, 3.158, 0.893, 0.063, 0.043, 1.68, "", "", "", "", 
  "", "", "", "", 2841., 56997., 0.451, 0.022, 2920., 0.023, 0.137, 7.3, 
  "people tested", "", "", "", "", "", "", "", "", "", 45.37, 1.26476458*^8, 
  347.778, 48.2, 27.049, 18.493, 39002.223, "", 79.37, 5.72, 11.2, 33.7, "", 
  13.05, 84.63, 0.919}, {"JPN", "Asia", "Japan", "2020-04-10", 6250., 636., 
  442.286, 125., 12., 6.286, 49.416, 5.029, 3.497, 0.988, 0.095, 0.05, 1.62, 
  "", "", "", "", "", "", "", "", 5389., 62386., 0.493, 0.043, 3217., 0.025, 
  0.137, 7.3, "people tested", "", "", "", "", "", "", "", "", "", 45.37, 
  1.26476458*^8, 347.778, 48.2, 27.049, 18.493, 39002.223, "", 79.37, 5.72, 
  11.2, 33.7, "", 13.05, 84.63, 0.919}, {"JPN", "Asia", "Japan", 
  "2020-04-11", 6951., 701., 489.429, 138., 13., 7.286, 54.959, 5.543, 3.87, 
  1.091, 0.103, 0.058, 1.53, "", "", "", "", "", "", "", "", 1644., 64030., 
  0.506, 0.013, 3414., 0.027, 0.143, 7., "people tested", "", "", "", "", "", 
  "", "", "", "", 45.37, 1.26476458*^8, 347.778, 48.2, 27.049, 18.493, 
  39002.223, "", 79.37, 5.72, 11.2, 33.7, "", 13.05, 84.63, 0.919}, 
 {"JPN", "Asia", "Japan", "2020-04-12", 7473., 522., 513.857, 147., 9., 
  7.714, 59.086, 4.127, 4.063, 1.162, 0.071, 0.061, 1.43, "", "", "", "", "", 
  "", "", "", 57., 64087., 0.507, 0., 3391., 0.027, 0.152, 6.6, 
  "people tested", "", "", "", "", "", "", "", "", "", 45.37, 1.26476458*^8, 
  347.778, 48.2, 27.049, 18.493, 39002.223, "", 79.37, 5.72, 11.2, 33.7, "", 
  13.05, 84.63, 0.919}, {"JPN", "Asia", "Japan", "2020-04-13", 7773., 300., 
  523.286, 156., 9., 8.571, 61.458, 2.372, 4.137, 1.233, 0.071, 0.068, 1.33, 
  "", "", "", "", "", "", "", "", 9252., 73339., 0.58, 0.073, 3587., 0.028, 
  0.146, 6.9, "people tested", "", "", "", "", "", "", "", "", "", 45.37, 
  1.26476458*^8, 347.778, 48.2, 27.049, 18.493, 39002.223, "", 79.37, 5.72, 
  11.2, 33.7, "", 13.05, 84.63, 0.919}, {"JPN", "Asia", "Japan", 
  "2020-04-14", 8277., 504., 541.714, 170., 14., 10.286, 65.443, 3.985, 
  4.283, 1.344, 0.111, 0.081, 1.25, "", "", "", "", "", "", "", "", 8255., 
  81594., 0.645, 0.065, 4117., 0.033, 0.132, 7.6, "people tested", "", "", 
  "", "", "", "", "", "", "", 45.37, 1.26476458*^8, 347.778, 48.2, 27.049, 
  18.493, 39002.223, "", 79.37, 5.72, 11.2, 33.7, "", 13.05, 84.63, 0.919}, 
 {"JPN", "Asia", "Japan", "2020-04-15", 8835., 558., 545., 186., 16., 11.571, 
  69.855, 4.412, 4.309, 1.471, 0.127, 0.091, 1.19, "", "", "", "", "", "", 
  "", "", 693., 82287., 0.651, 0.005, 4019., 0.032, 0.136, 7.4, 
  "people tested", "", "", "", "", "", "", "", "", "", 45.37, 1.26476458*^8, 
  347.778, 48.2, 27.049, 18.493, 39002.223, "", 79.37, 5.72, 11.2, 33.7, "", 
  13.05, 84.63, 0.919}, {"JPN", "Asia", "Japan", "2020-04-16", 9398., 563., 
  540.571, 204., 18., 13., 74.306, 4.451, 4.274, 1.613, 0.142, 0.103, 1.14, 
  "", "", "", "", "", "", "", "", 5325., 87612., 0.693, 0.042, 4374., 0.035, 
  0.124, 8.1, "people tested", "", "", "", "", "", "", "", "", "", 47.22, 
  1.26476458*^8, 347.778, 48.2, 27.049, 18.493, 39002.223, "", 79.37, 5.72, 
  11.2, 33.7, "", 13.05, 84.63, 0.919}, {"JPN", "Asia", "Japan", 
  "2020-04-17", 9958., 560., 529.714, 217., 13., 13.143, 78.734, 4.428, 
  4.188, 1.716, 0.103, 0.104, 1.09, "", "", "", "", "", "", "", "", 4149., 
  91761., 0.726, 0.033, 4196., 0.033, 0.126, 7.9, "people tested", "", "", 
  "", "", "", "", "", "", "", 47.22, 1.26476458*^8, 347.778, 48.2, 27.049, 
  18.493, 39002.223, "", 79.37, 5.72, 11.2, 33.7, "", 13.05, 84.63, 0.919}, 
 {"JPN", "Asia", "Japan", "2020-04-18", 10548., 590., 513.857, 236., 19., 
  14., 83.399, 4.665, 4.063, 1.866, 0.15, 0.111, 1.04, "", "", "", "", "", 
  "", "", "", 1004., 92765., 0.733, 0.008, 4105., 0.032, 0.125, 8., 
  "people tested", "", "", "", "", "", "", "", "", "", 47.22, 1.26476458*^8, 
  347.778, 48.2, 27.049, 18.493, 39002.223, "", 79.37, 5.72, 11.2, 33.7, "", 
  13.05, 84.63, 0.919}, {"JPN", "Asia", "Japan", "2020-04-19", 10914., 366., 
  491.571, 255., 19., 15.429, 86.293, 2.894, 3.887, 2.016, 0.15, 0.122, 1., 
  "", "", "", "", "", "", "", "", 2953., 95718., 0.757, 0.023, 4519., 0.036, 
  0.109, 9.2, "people tested", "", "", "", "", "", "", "", "", "", 47.22, 
  1.26476458*^8, 347.778, 48.2, 27.049, 18.493, 39002.223, "", 79.37, 5.72, 
  11.2, 33.7, "", 13.05, 84.63, 0.919}, {"JPN", "Asia", "Japan", 
  "2020-04-20", 11258., 344., 497.857, 275., 20., 17., 89.013, 2.72, 3.936, 
  2.174, 0.158, 0.134, 0.96, "", "", "", "", "", "", "", "", 6816., 102534., 
  0.811, 0.054, 4171., 0.033, 0.119, 8.4, "people tested", "", "", "", "", 
  "", "", "", "", "", 47.22, 1.26476458*^8, 347.778, 48.2, 27.049, 18.493, 
  39002.223, "", 79.37, 5.72, 11.2, 33.7, "", 13.05, 84.63, 0.919}, 
 {"JPN", "Asia", "Japan", "2020-04-21", 11641., 383., 480.571, 303., 28., 
  19., 92.041, 3.028, 3.8, 2.396, 0.221, 0.15, 0.9, "", "", "", "", "", "", 
  "", "", 5542., 108076., 0.855, 0.044, 3783., 0.03, 0.127, 7.9, 
  "people tested", "", "", "", "", "", "", "", "", "", 47.22, 1.26476458*^8, 
  347.778, 48.2, 27.049, 18.493, 39002.223, "", 79.37, 5.72, 11.2, 33.7, "", 
  13.05, 84.63, 0.919}, {"JPN", "Asia", "Japan", "2020-04-22", 12037., 396., 
  457.429, 323., 20., 19.571, 95.172, 3.131, 3.617, 2.554, 0.158, 0.155, 
  0.85, "", "", "", "", "", "", "", "", 4415., 112491., 0.889, 0.035, 4315., 
  0.034, 0.106, 9.4, "people tested", "", "", "", "", "", "", "", "", "", 
  47.22, 1.26476458*^8, 347.778, 48.2, 27.049, 18.493, 39002.223, "", 79.37, 
  5.72, 11.2, 33.7, "", 13.05, 84.63, 0.919}, 
 {"JPN", "Asia", "Japan", "2020-04-23", 12469., 432., 438.714, 351., 28., 
  21., 98.588, 3.416, 3.469, 2.775, 0.221, 0.166, 0.82, "", "", "", "", "", 
  "", "", "", 5349., 117840., 0.932, 0.042, 4318., 0.034, 0.102, 9.8, 
  "people tested", "", "", "", "", "", "", "", "", "", 47.22, 1.26476458*^8, 
  347.778, 48.2, 27.049, 18.493, 39002.223, "", 79.37, 5.72, 11.2, 33.7, "", 
  13.05, 84.63, 0.919}, {"JPN", "Asia", "Japan", "2020-04-24", 12854., 385., 
  413.714, 360., 9., 20.429, 101.632, 3.044, 3.271, 2.846, 0.071, 0.162, 
  0.78, "", "", "", "", "", "", "", "", 5187., 123027., 0.973, 0.041, 4467., 
  0.035, 0.093, 10.8, "people tested", "", "", "", "", "", "", "", "", "", 
  47.22, 1.26476458*^8, 347.778, 48.2, 27.049, 18.493, 39002.223, "", 79.37, 
  5.72, 11.2, 33.7, "", 13.05, 84.63, 0.919}, 
 {"JPN", "Asia", "Japan", "2020-04-25", 13186., 332., 376.857, 379., 19., 
  20.429, 104.257, 2.625, 2.98, 2.997, 0.15, 0.162, 0.74, "", "", "", "", "", 
  "", "", "", 1250., 124277., 0.983, 0.01, 4502., 0.036, 0.084, 11.9, 
  "people tested", "", "", "", "", "", "", "", "", "", 47.22, 1.26476458*^8, 
  347.778, 48.2, 27.049, 18.493, 39002.223, "", 79.37, 5.72, 11.2, 33.7, "", 
  13.05, 84.63, 0.919}, {"JPN", "Asia", "Japan", "2020-04-26", 13405., 219., 
  355.857, 395., 16., 20., 105.988, 1.732, 2.814, 3.123, 0.127, 0.158, 0.73, 
  "", "", "", "", "", "", "", "", 1136., 125413., 0.992, 0.009, 4242., 0.034, 
  0.084, 11.9, "people tested", "", "", "", "", "", "", "", "", "", 47.22, 
  1.26476458*^8, 347.778, 48.2, 27.049, 18.493, 39002.223, "", 79.37, 5.72, 
  11.2, 33.7, "", 13.05, 84.63, 0.919}, {"JPN", "Asia", "Japan", 
  "2020-04-27", 13576., 171., 331.143, 417., 22., 20.286, 107.34, 1.352, 
  2.618, 3.297, 0.174, 0.16, 0.72, "", "", "", "", "", "", "", "", 8545., 
  133958., 1.059, 0.068, 4489., 0.035, 0.074, 13.6, "people tested", "", "", 
  "", "", "", "", "", "", "", 47.22, 1.26476458*^8, 347.778, 48.2, 27.049, 
  18.493, 39002.223, "", 79.37, 5.72, 11.2, 33.7, "", 13.05, 84.63, 0.919}, 
 {"JPN", "Asia", "Japan", "2020-04-28", 13860., 284., 317., 436., 19., 19., 
  109.586, 2.245, 2.506, 3.447, 0.15, 0.15, 0.71, "", "", "", "", "", "", "", 
  "", 3244., 137202., 1.085, 0.026, 4161., 0.033, 0.076, 13.1, 
  "people tested", "", "", "", "", "", "", "", "", "", 47.22, 1.26476458*^8, 
  347.778, 48.2, 27.049, 18.493, 39002.223, "", 79.37, 5.72, 11.2, 33.7, "", 
  13.05, 84.63, 0.919}, {"JPN", "Asia", "Japan", "2020-04-29", 14076., 216., 
  291.286, 454., 18., 18.714, 111.293, 1.708, 2.303, 3.59, 0.142, 0.148, 
  0.68, "", "", "", "", "", "", "", "", 879., 138081., 1.092, 0.007, 3656., 
  0.029, 0.08, 12.6, "people tested", "", "", "", "", "", "", "", "", "", 
  47.22, 1.26476458*^8, 347.778, 48.2, 27.049, 18.493, 39002.223, "", 79.37, 
  5.72, 11.2, 33.7, "", 13.05, 84.63, 0.919}, 
 {"JPN", "Asia", "Japan", "2020-04-30", 14284., 208., 259.286, 481., 27., 
  18.571, 112.938, 1.645, 2.05, 3.803, 0.213, 0.147, 0.67, "", "", "", "", 
  "", "", "", "", 8126., 146207., 1.156, 0.064, 4052., 0.032, 0.064, 15.6, 
  "people tested", "", "", "", "", "", "", "", "", "", 47.22, 1.26476458*^8, 
  347.778, 48.2, 27.049, 18.493, 39002.223, "", 79.37, 5.72, 11.2, 33.7, "", 
  13.05, 84.63, 0.919}, {"JPN", "Asia", "Japan", "2020-05-01", 14558., 274., 
  243.429, 510., 29., 21.429, 115.104, 2.166, 1.925, 4.032, 0.229, 0.169, 
  0.69, "", "", "", "", "", "", "", "", 6820., 153027., 1.21, 0.054, 4286., 
  0.034, 0.057, 17.6, "people tested", "", "", "", "", "", "", "", "", "", 
  47.22, 1.26476458*^8, 347.778, 48.2, 27.049, 18.493, 39002.223, "", 79.37, 
  5.72, 11.2, 33.7, "", 13.05, 84.63, 0.919}, 
 {"JPN", "Asia", "Japan", "2020-05-02", 14861., 303., 239.286, 536., 26., 
  22.429, 117.5, 2.396, 1.892, 4.238, 0.206, 0.177, 0.69, "", "", "", "", "", 
  "", "", "", 880., 153907., 1.217, 0.007, 4233., 0.033, 0.057, 17.7, 
  "people tested", "", "", "", "", "", "", "", "", "", 47.22, 1.26476458*^8, 
  347.778, 48.2, 27.049, 18.493, 39002.223, "", 79.37, 5.72, 11.2, 33.7, "", 
  13.05, 84.63, 0.919}, {"JPN", "Asia", "Japan", "2020-05-03", 15061., 200., 
  236.571, 560., 24., 23.571, 119.081, 1.581, 1.87, 4.428, 0.19, 0.186, 0.68, 
  "", "", "", "", "", "", "", "", 1012., 154919., 1.225, 0.008, 4215., 0.033, 
  0.056, 17.8, "people tested", "", "", "", "", "", "", "", "", "", 47.22, 
  1.26476458*^8, 347.778, 48.2, 27.049, 18.493, 39002.223, "", 79.37, 5.72, 
  11.2, 33.7, "", 13.05, 84.63, 0.919}, {"JPN", "Asia", "Japan", 
  "2020-05-04", 15229., 168., 236.143, 582., 22., 23.571, 120.41, 1.328, 
  1.867, 4.602, 0.174, 0.186, 0.63, "", "", "", "", "", "", "", "", 1332., 
  156251., 1.235, 0.011, 3185., 0.025, 0.074, 13.5, "people tested", "", "", 
  "", "", "", "", "", "", "", 47.22, 1.26476458*^8, 347.778, 48.2, 27.049, 
  18.493, 39002.223, "", 79.37, 5.72, 11.2, 33.7, "", 13.05, 84.63, 0.919}, 
 {"JPN", "Asia", "Japan", "2020-05-05", 15354., 125., 213.429, 593., 11., 
  22.429, 121.398, 0.988, 1.687, 4.689, 0.087, 0.177, 0.56, "", "", "", "", 
  "", "", "", "", 1569., 157820., 1.248, 0.012, 2945., 0.023, 0.072, 13.8, 
  "people tested", "", "", "", "", "", "", "", "", "", 47.22, 1.26476458*^8, 
  347.778, 48.2, 27.049, 18.493, 39002.223, "", 79.37, 5.72, 11.2, 33.7, "", 
  13.05, 84.63, 0.919}, {"JPN", "Asia", "Japan", "2020-05-06", 15455., 101., 
  197., 605., 12., 21.571, 122.197, 0.799, 1.558, 4.783, 0.095, 0.171, 0.5, 
  "", "", "", "", "", "", "", "", 447., 158267., 1.251, 0.004, 2884., 0.023, 
  0.068, 14.6, "people tested", "", "", "", "", "", "", "", "", "", 47.22, 
  1.26476458*^8, 347.778, 48.2, 27.049, 18.493, 39002.223, "", 79.37, 5.72, 
  11.2, 33.7, "", 13.05, 84.63, 0.919}, {"JPN", "Asia", "Japan", 
  "2020-05-07", 15553., 98., 181.286, 617., 12., 19.429, 122.972, 0.775, 
  1.433, 4.878, 0.095, 0.154, 0.46, "", "", "", "", "", "", "", "", 13005., 
  171272., 1.354, 0.103, 3581., 0.028, 0.051, 19.8, "people tested", "", "", 
  "", "", "", "", "", "", "", 47.22, 1.26476458*^8, 347.778, 48.2, 27.049, 
  18.493, 39002.223, "", 79.37, 5.72, 11.2, 33.7, "", 13.05, 84.63, 0.919}, 
 {"JPN", "Asia", "Japan", "2020-05-08", 15640., 87., 154.571, 634., 17., 
  17.714, 123.659, 0.688, 1.222, 5.013, 0.134, 0.14, 0.44, "", "", "", "", 
  "", "", "", "", 10680., 181952., 1.439, 0.084, 4132., 0.033, 0.037, 26.7, 
  "people tested", "", "", "", "", "", "", "", "", "", 47.22, 1.26476458*^8, 
  347.778, 48.2, 27.049, 18.493, 39002.223, "", 79.37, 5.72, 11.2, 33.7, "", 
  13.05, 84.63, 0.919}, {"JPN", "Asia", "Japan", "2020-05-09", 15755., 115., 
  127.714, 654., 20., 16.857, 124.569, 0.909, 1.01, 5.171, 0.158, 0.133, 
  0.46, "", "", "", "", "", "", "", "", 2265., 184217., 1.457, 0.018, 4330., 
  0.034, 0.029, 33.9, "people tested", "", "", "", "", "", "", "", "", "", 
  47.22, 1.26476458*^8, 347.778, 48.2, 27.049, 18.493, 39002.223, "", 79.37, 
  5.72, 11.2, 33.7, "", 13.05, 84.63, 0.919}, 
 {"JPN", "Asia", "Japan", "2020-05-10", 15824., 69., 109., 666., 12., 15.143, 
  125.114, 0.546, 0.862, 5.266, 0.095, 0.12, 0.47, "", "", "", "", "", "", 
  "", "", 3995., 188212., 1.488, 0.032, 4756., 0.038, 0.023, 43.6, 
  "people tested", "", "", "", "", "", "", "", "", "", 47.22, 1.26476458*^8, 
  347.778, 48.2, 27.049, 18.493, 39002.223, "", 79.37, 5.72, 11.2, 33.7, "", 
  13.05, 84.63, 0.919}, {"JPN", "Asia", "Japan", "2020-05-11", 15861., 37., 
  90.286, 685., 19., 14.714, 125.407, 0.293, 0.714, 5.416, 0.15, 0.116, 0.47, 
  "", "", "", "", "", "", "", "", 5993., 194205., 1.536, 0.047, 5422., 0.043, 
  0.017, 60.1, "people tested", "", "", "", "", "", "", "", "", "", 47.22, 
  1.26476458*^8, 347.778, 48.2, 27.049, 18.493, 39002.223, "", 79.37, 5.72, 
  11.2, 33.7, "", 13.05, 84.63, 0.919}, {"JPN", "Asia", "Japan", 
  "2020-05-12", 15948., 87., 84.857, 707., 22., 16.286, 126.095, 0.688, 
  0.671, 5.59, 0.174, 0.129, 0.48, "", "", "", "", "", "", "", "", 288., 
  194493., 1.538, 0.002, 5239., 0.041, 0.016, 61.7, "people tested", "", "", 
  "", "", "", "", "", "", "", 47.22, 1.26476458*^8, 347.778, 48.2, 27.049, 
  18.493, 39002.223, "", 79.37, 5.72, 11.2, 33.7, "", 13.05, 84.63, 0.919}, 
 {"JPN", "Asia", "Japan", "2020-05-13", 15998., 50., 77.571, 726., 19., 
  17.286, 126.49, 0.395, 0.613, 5.74, 0.15, 0.137, 0.47, "", "", "", "", "", 
  "", "", "", 10074., 204567., 1.617, 0.08, 6614., 0.052, 0.012, 85.3, 
  "people tested", "", "", "", "", "", "", "", "", "", 47.22, 1.26476458*^8, 
  347.778, 48.2, 27.049, 18.493, 39002.223, "", 79.37, 5.72, 11.2, 33.7, "", 
  13.05, 84.63, 0.919}, {"JPN", "Asia", "Japan", "2020-05-14", 16096., 98., 
  77.571, 742., 16., 17.857, 127.265, 0.775, 0.613, 5.867, 0.127, 0.141, 
  0.46, "", "", "", "", "", "", "", "", 5866., 210433., 1.664, 0.046, 5594., 
  0.044, 0.014, 72.1, "people tested", "", "", "", "", "", "", "", "", "", 
  40.74, 1.26476458*^8, 347.778, 48.2, 27.049, 18.493, 39002.223, "", 79.37, 
  5.72, 11.2, 33.7, "", 13.05, 84.63, 0.919}, 
 {"JPN", "Asia", "Japan", "2020-05-15", 16148., 52., 72.571, 760., 18., 18., 
  127.676, 0.411, 0.574, 6.009, 0.142, 0.142, 0.44, "", "", "", "", "", "", 
  "", "", 3092., 213525., 1.688, 0.024, 4510., 0.036, 0.016, 62.1, 
  "people tested", "", "", "", "", "", "", "", "", "", 40.74, 1.26476458*^8, 
  347.778, 48.2, 27.049, 18.493, 39002.223, "", 79.37, 5.72, 11.2, 33.7, "", 
  13.05, 84.63, 0.919}, {"JPN", "Asia", "Japan", "2020-05-16", 16202., 54., 
  63.857, 778., 18., 17.714, 128.103, 0.427, 0.505, 6.151, 0.142, 0.14, 0.43, 
  "", "", "", "", "", "", "", "", 4337., 217862., 1.723, 0.034, 4806., 0.038, 
  0.013, 75.3, "people tested", "", "", "", "", "", "", "", "", "", 40.74, 
  1.26476458*^8, 347.778, 48.2, 27.049, 18.493, 39002.223, "", 79.37, 5.72, 
  11.2, 33.7, "", 13.05, 84.63, 0.919}, {"JPN", "Asia", "Japan", 
  "2020-05-17", 16226., 24., 57.429, 787., 9., 17.286, 128.293, 0.19, 0.454, 
  6.223, 0.071, 0.137, 0.43, "", "", "", "", "", "", "", "", 4987., 222849., 
  1.762, 0.039, 4948., 0.039, 0.012, 86.2, "people tested", "", "", "", "", 
  "", "", "", "", "", 40.74, 1.26476458*^8, 347.778, 48.2, 27.049, 18.493, 
  39002.223, "", 79.37, 5.72, 11.2, 33.7, "", 13.05, 84.63, 0.919}, 
 {"JPN", "Asia", "Japan", "2020-05-18", 16259., 33., 56.857, 796., 9., 
  15.857, 128.554, 0.261, 0.45, 6.294, 0.071, 0.125, 0.45, "", "", "", "", 
  "", "", "", "", 5980., 228829., 1.809, 0.047, 4946., 0.039, 0.011, 87., 
  "people tested", "", "", "", "", "", "", "", "", "", 40.74, 1.26476458*^8, 
  347.778, 48.2, 27.049, 18.493, 39002.223, "", 79.37, 5.72, 11.2, 33.7, "", 
  13.05, 84.63, 0.919}, {"JPN", "Asia", "Japan", "2020-05-19", 16287., 28., 
  48.429, 805., 9., 14., 128.775, 0.221, 0.383, 6.365, 0.071, 0.111, 0.45, 
  "", "", "", "", "", "", "", "", 3221., 232050., 1.835, 0.025, 5365., 0.042, 
  0.009, 110.8, "people tested", "", "", "", "", "", "", "", "", "", 40.74, 
  1.26476458*^8, 347.778, 48.2, 27.049, 18.493, 39002.223, "", 79.37, 5.72, 
  11.2, 33.7, "", 13.05, 84.63, 0.919}, {"JPN", "Asia", "Japan", 
  "2020-05-20", 16321., 34., 46.143, 818., 13., 13.143, 129.044, 0.269, 
  0.365, 6.468, 0.103, 0.104, 0.46, "", "", "", "", "", "", "", "", 3669., 
  235719., 1.864, 0.029, 4450., 0.035, 0.01, 96.4, "people tested", "", "", 
  "", "", "", "", "", "", "", 40.74, 1.26476458*^8, 347.778, 48.2, 27.049, 
  18.493, 39002.223, "", 79.37, 5.72, 11.2, 33.7, "", 13.05, 84.63, 0.919}, 
 {"JPN", "Asia", "Japan", "2020-05-21", 16362., 41., 38., 826., 8., 12., 
  129.368, 0.324, 0.3, 6.531, 0.063, 0.095, 0.46, "", "", "", "", "", "", "", 
  "", 4580., 240299., 1.9, 0.036, 4267., 0.034, 0.009, 112.3, 
  "people tested", "", "", "", "", "", "", "", "", "", 40.74, 1.26476458*^8, 
  347.778, 48.2, 27.049, 18.493, 39002.223, "", 79.37, 5.72, 11.2, 33.7, "", 
  13.05, 84.63, 0.919}, {"JPN", "Asia", "Japan", "2020-05-22", 16385., 23., 
  33.857, 836., 10., 10.857, 129.55, 0.182, 0.268, 6.61, 0.079, 0.086, 0.48, 
  "", "", "", "", "", "", "", "", 3495., 243794., 1.928, 0.028, 4324., 0.034, 
  0.008, 127.7, "people tested", "", "", "", "", "", "", "", "", "", 40.74, 
  1.26476458*^8, 347.778, 48.2, 27.049, 18.493, 39002.223, "", 79.37, 5.72, 
  11.2, 33.7, "", 13.05, 84.63, 0.919}, {"JPN", "Asia", "Japan", 
  "2020-05-23", 16410., 25., 29.714, 845., 9., 9.571, 129.747, 0.198, 0.235, 
  6.681, 0.071, 0.076, 0.54, "", "", "", "", "", "", "", "", 2769., 246563., 
  1.949, 0.022, 4100., 0.032, 0.007, 138., "people tested", "", "", "", "", 
  "", "", "", "", "", 40.74, 1.26476458*^8, 347.778, 48.2, 27.049, 18.493, 
  39002.223, "", 79.37, 5.72, 11.2, 33.7, "", 13.05, 84.63, 0.919}, 
 {"JPN", "Asia", "Japan", "2020-05-24", 16451., 41., 32.143, 852., 7., 9.286, 
  130.072, 0.324, 0.254, 6.736, 0.055, 0.073, 0.63, "", "", "", "", "", "", 
  "", "", 1252., 247815., 1.959, 0.01, 3567., 0.028, 0.009, 111., 
  "people tested", "", "", "", "", "", "", "", "", "", 40.74, 1.26476458*^8, 
  347.778, 48.2, 27.049, 18.493, 39002.223, "", 79.37, 5.72, 11.2, 33.7, "", 
  13.05, 84.63, 0.919}, {"JPN", "Asia", "Japan", "2020-05-25", 16472., 21., 
  30.429, 857., 5., 8.714, 130.238, 0.166, 0.241, 6.776, 0.04, 0.069, 0.68, 
  "", "", "", "", "", "", "", "", 3620., 251435., 1.988, 0.029, 3229., 0.026, 
  0.009, 106.1, "people tested", "", "", "", "", "", "", "", "", "", 31.48, 
  1.26476458*^8, 347.778, 48.2, 27.049, 18.493, 39002.223, "", 79.37, 5.72, 
  11.2, 33.7, "", 13.05, 84.63, 0.919}, {"JPN", "Asia", "Japan", 
  "2020-05-26", 16502., 30., 30.714, 863., 6., 8.286, 130.475, 0.237, 0.243, 
  6.823, 0.047, 0.066, 0.75, "", "", "", "", "", "", "", "", 2994., 254429., 
  2.012, 0.024, 3197., 0.025, 0.01, 104.1, "people tested", "", "", "", "", 
  "", "", "", "", "", 34.26, 1.26476458*^8, 347.778, 48.2, 27.049, 18.493, 
  39002.223, "", 79.37, 5.72, 11.2, 33.7, "", 13.05, 84.63, 0.919}, 
 {"JPN", "Asia", "Japan", "2020-05-27", 16528., 26., 29.571, 870., 7., 7.429, 
  130.68, 0.206, 0.234, 6.879, 0.055, 0.059, 0.84, "", "", "", "", "", "", 
  "", "", 3004., 257433., 2.035, 0.024, 3102., 0.025, 0.01, 104.9, 
  "people tested", "", "", "", "", "", "", "", "", "", 34.26, 1.26476458*^8, 
  347.778, 48.2, 27.049, 18.493, 39002.223, "", 79.37, 5.72, 11.2, 33.7, "", 
  13.05, 84.63, 0.919}, {"JPN", "Asia", "Japan", "2020-05-28", 16598., 70., 
  33.714, 881., 11., 7.857, 131.234, 0.553, 0.267, 6.966, 0.087, 0.062, 0.95, 
  "", "", "", "", "", "", "", "", 3981., 261414., 2.067, 0.031, 3016., 0.024, 
  0.011, 89.5, "people tested", "", "", "", "", "", "", "", "", "", 34.26, 
  1.26476458*^8, 347.778, 48.2, 27.049, 18.493, 39002.223, "", 79.37, 5.72, 
  11.2, 33.7, "", 13.05, 84.63, 0.919}, {"JPN", "Asia", "Japan", 
  "2020-05-29", 16673., 75., 41.143, 887., 6., 7.286, 131.827, 0.593, 0.325, 
  7.013, 0.047, 0.058, 0.98, "", "", "", "", "", "", "", "", 3501., 264915., 
  2.095, 0.028, 3017., 0.024, 0.014, 73.3, "people tested", "", "", "", "", 
  "", "", "", "", "", 34.26, 1.26476458*^8, 347.778, 48.2, 27.049, 18.493, 
  39002.223, "", 79.37, 5.72, 11.2, 33.7, "", 13.05, 84.63, 0.919}, 
 {"JPN", "Asia", "Japan", "2020-05-30", 16716., 43., 43.714, 894., 7., 7., 
  132.167, 0.34, 0.346, 7.069, 0.055, 0.055, 0.95, "", "", "", "", "", "", 
  "", "", 2652., 267567., 2.116, 0.021, 3001., 0.024, 0.015, 68.7, 
  "people tested", "", "", "", "", "", "", "", "", "", 34.26, 1.26476458*^8, 
  347.778, 48.2, 27.049, 18.493, 39002.223, "", 79.37, 5.72, 11.2, 33.7, "", 
  13.05, 84.63, 0.919}, {"JPN", "Asia", "Japan", "2020-05-31", 16751., 35., 
  42.857, 898., 4., 6.571, 132.444, 0.277, 0.339, 7.1, 0.032, 0.052, 0.93, 
  "", "", "", "", "", "", "", "", 1657., 269224., 2.129, 0.013, 3058., 0.024, 
  0.014, 71.4, "people tested", "", "", "", "", "", "", "", "", "", 34.26, 
  1.26476458*^8, 347.778, 48.2, 27.049, 18.493, 39002.223, "", 79.37, 5.72, 
  11.2, 33.7, "", 13.05, 84.63, 0.919}, {"JPN", "Asia", "Japan", 
  "2020-06-01", 16787., 36., 45., 899., 1., 6., 132.728, 0.285, 0.356, 7.108, 
  0.008, 0.047, 0.94, "", "", "", "", "", "", "", "", 3789., 273013., 2.159, 
  0.03, 3083., 0.024, 0.015, 68.5, "people tested", "", "", "", "", "", "", 
  "", "", "", 28.7, 1.26476458*^8, 347.778, 48.2, 27.049, 18.493, 39002.223, 
  "", 79.37, 5.72, 11.2, 33.7, "", 13.05, 84.63, 0.919}, 
 {"JPN", "Asia", "Japan", "2020-06-02", 16837., 50., 47.857, 902., 3., 5.571, 
  133.124, 0.395, 0.378, 7.132, 0.024, 0.044, 0.93, "", "", "", "", "", "", 
  "", "", 4526., 277539., 2.194, 0.036, 3301., 0.026, 0.014, 69., 
  "people tested", "", "", "", "", "", "", "", "", "", 28.7, 1.26476458*^8, 
  347.778, 48.2, 27.049, 18.493, 39002.223, "", 79.37, 5.72, 11.2, 33.7, "", 
  13.05, 84.63, 0.919}, {"JPN", "Asia", "Japan", "2020-06-03", 16867., 30., 
  48.429, 905., 3., 5., 133.361, 0.237, 0.383, 7.155, 0.024, 0.04, 0.9, "", 
  "", "", "", "", "", "", "", 3979., 281518., 2.226, 0.031, 3441., 0.027, 
  0.014, 71.1, "people tested", "", "", "", "", "", "", "", "", "", 28.7, 
  1.26476458*^8, 347.778, 48.2, 27.049, 18.493, 39002.223, "", 79.37, 5.72, 
  11.2, 33.7, "", 13.05, 84.63, 0.919}, {"JPN", "Asia", "Japan", 
  "2020-06-04", 16911., 44., 44.714, 911., 6., 4.286, 133.709, 0.348, 0.354, 
  7.203, 0.047, 0.034, 0.89, "", "", "", "", "", "", "", "", 4600., 286118., 
  2.262, 0.036, 3529., 0.028, 0.013, 78.9, "people tested", "", "", "", "", 
  "", "", "", "", "", 28.7, 1.26476458*^8, 347.778, 48.2, 27.049, 18.493, 
  39002.223, "", 79.37, 5.72, 11.2, 33.7, "", 13.05, 84.63, 0.919}, 
 {"JPN", "Asia", "Japan", "2020-06-05", 16958., 47., 40.714, 916., 5., 4.143, 
  134.08, 0.372, 0.322, 7.242, 0.04, 0.033, 0.9, "", "", "", "", "", "", "", 
  "", 4939., 291057., 2.301, 0.039, 3735., 0.03, 0.011, 91.7, 
  "people tested", "", "", "", "", "", "", "", "", "", 28.7, 1.26476458*^8, 
  347.778, 48.2, 27.049, 18.493, 39002.223, "", 79.37, 5.72, 11.2, 33.7, "", 
  13.05, 84.63, 0.919}, {"JPN", "Asia", "Japan", "2020-06-06", 17000., 42., 
  40.571, 915., -1., 3., 134.412, 0.332, 0.321, 7.235, -0.008, 0.024, 0.93, 
  "", "", "", "", "", "", "", "", 3220., 294277., 2.327, 0.025, 3816., 0.03, 
  0.011, 94.1, "people tested", "", "", "", "", "", "", "", "", "", 28.7, 
  1.26476458*^8, 347.778, 48.2, 27.049, 18.493, 39002.223, "", 79.37, 5.72, 
  11.2, 33.7, "", 13.05, 84.63, 0.919}, {"JPN", "Asia", "Japan", 
  "2020-06-07", 17039., 39., 41.143, 917., 2., 2.714, 134.721, 0.308, 0.325, 
  7.25, 0.016, 0.021, 0.94, "", "", "", "", "", "", "", "", 1725., 296002., 
  2.34, 0.014, 3825., 0.03, 0.011, 93., "people tested", "", "", "", "", "", 
  "", "", "", "", 28.7, 1.26476458*^8, 347.778, 48.2, 27.049, 18.493, 
  39002.223, "", 79.37, 5.72, 11.2, 33.7, "", 13.05, 84.63, 0.919}, 
 {"JPN", "Asia", "Japan", "2020-06-08", 17060., 21., 39., 920., 3., 3., 
  134.887, 0.166, 0.308, 7.274, 0.024, 0.024, 0.96, "", "", "", "", "", "", 
  "", "", 4516., 300518., 2.376, 0.036, 3929., 0.031, 0.01, 100.7, 
  "people tested", "", "", "", "", "", "", "", "", "", 28.7, 1.26476458*^8, 
  347.778, 48.2, 27.049, 18.493, 39002.223, "", 79.37, 5.72, 11.2, 33.7, "", 
  13.05, 84.63, 0.919}, {"JPN", "Asia", "Japan", "2020-06-09", 17111., 51., 
  39.143, 920., 0., 2.571, 135.29, 0.403, 0.309, 7.274, 0., 0.02, 1.02, "", 
  "", "", "", "", "", "", "", 4600., 305118., 2.412, 0.036, 3940., 0.031, 
  0.01, 100.7, "people tested", "", "", "", "", "", "", "", "", "", 28.7, 
  1.26476458*^8, 347.778, 48.2, 27.049, 18.493, 39002.223, "", 79.37, 5.72, 
  11.2, 33.7, "", 13.05, 84.63, 0.919}, {"JPN", "Asia", "Japan", 
  "2020-06-10", 17146., 35., 39.857, 922., 2., 2.429, 135.567, 0.277, 0.315, 
  7.29, 0.016, 0.019, 1.04, "", "", "", "", "", "", "", "", 5092., 310210., 
  2.453, 0.04, 4099., 0.032, 0.01, 102.8, "people tested", "", "", "", "", 
  "", "", "", "", "", 28.7, 1.26476458*^8, 347.778, 48.2, 27.049, 18.493, 
  39002.223, "", 79.37, 5.72, 11.2, 33.7, "", 13.05, 84.63, 0.919}, 
 {"JPN", "Asia", "Japan", "2020-06-11", 17187., 41., 39.429, 922., 0., 1.571, 
  135.891, 0.324, 0.312, 7.29, 0., 0.012, 1.07, "", "", "", "", "", "", "", 
  "", 4573., 314783., 2.489, 0.036, 4095., 0.032, 0.01, 103.9, 
  "people tested", "", "", "", "", "", "", "", "", "", 28.7, 1.26476458*^8, 
  347.778, 48.2, 27.049, 18.493, 39002.223, "", 79.37, 5.72, 11.2, 33.7, "", 
  13.05, 84.63, 0.919}, {"JPN", "Asia", "Japan", "2020-06-12", 17250., 63., 
  41.714, 924., 2., 1.143, 136.389, 0.498, 0.33, 7.306, 0.016, 0.009, 1.14, 
  "", "", "", "", "", "", "", "", 5145., 319928., 2.53, 0.041, 4124., 0.033, 
  0.01, 98.9, "people tested", "", "", "", "", "", "", "", "", "", 28.7, 
  1.26476458*^8, 347.778, 48.2, 27.049, 18.493, 39002.223, "", 79.37, 5.72, 
  11.2, 33.7, "", 13.05, 84.63, 0.919}, {"JPN", "Asia", "Japan", 
  "2020-06-13", 17293., 43., 41.857, 927., 3., 1.714, 136.729, 0.34, 0.331, 
  7.329, 0.024, 0.014, 1.19, "", "", "", "", "", "", "", "", 2633., 322561., 
  2.55, 0.021, 4041., 0.032, 0.01, 96.5, "people tested", "", "", "", "", "", 
  "", "", "", "", 28.7, 1.26476458*^8, 347.778, 48.2, 27.049, 18.493, 
  39002.223, "", 79.37, 5.72, 11.2, 33.7, "", 13.05, 84.63, 0.919}, 
 {"JPN", "Asia", "Japan", "2020-06-14", 17369., 76., 47.143, 927., 0., 1.429, 
  137.33, 0.601, 0.373, 7.329, 0., 0.011, 1.26, "", "", "", "", "", "", "", 
  "", 1451., 324012., 2.562, 0.011, 4001., 0.032, 0.012, 84.9, 
  "people tested", "", "", "", "", "", "", "", "", "", 28.7, 1.26476458*^8, 
  347.778, 48.2, 27.049, 18.493, 39002.223, "", 79.37, 5.72, 11.2, 33.7, "", 
  13.05, 84.63, 0.919}, {"JPN", "Asia", "Japan", "2020-06-15", 17439., 70., 
  54.143, 929., 2., 1.286, 137.883, 0.553, 0.428, 7.345, 0.016, 0.01, 1.26, 
  "", "", "", "", "", "", "", "", 4300., 328312., 2.596, 0.034, 3971., 0.031, 
  0.014, 73.3, "people tested", "", "", "", "", "", "", "", "", "", 28.7, 
  1.26476458*^8, 347.778, 48.2, 27.049, 18.493, 39002.223, "", 79.37, 5.72, 
  11.2, 33.7, "", 13.05, 84.63, 0.919}, {"JPN", "Asia", "Japan", 
  "2020-06-16", 17484., 45., 53.286, 934., 5., 2., 138.239, 0.356, 0.421, 
  7.385, 0.04, 0.016, 1.18, "", "", "", "", "", "", "", "", 4462., 332774., 
  2.631, 0.035, 3951., 0.031, 0.013, 74.1, "people tested", "", "", "", "", 
  "", "", "", "", "", 28.7, 1.26476458*^8, 347.778, 48.2, 27.049, 18.493, 
  39002.223, "", 79.37, 5.72, 11.2, 33.7, "", 13.05, 84.63, 0.919}, 
 {"JPN", "Asia", "Japan", "2020-06-17", 17530., 46., 54.857, 935., 1., 1.857, 
  138.603, 0.364, 0.434, 7.393, 0.008, 0.015, 1.14, "", "", "", "", "", "", 
  "", "", 1348., 334122., 2.642, 0.011, 3416., 0.027, 0.016, 62.3, 
  "people tested", "", "", "", "", "", "", "", "", "", 28.7, 1.26476458*^8, 
  347.778, 48.2, 27.049, 18.493, 39002.223, "", 79.37, 5.72, 11.2, 33.7, "", 
  13.05, 84.63, 0.919}, {"JPN", "Asia", "Japan", "2020-06-18", 17588., 58., 
  57.286, 935., 0., 1.857, 139.061, 0.459, 0.453, 7.393, 0., 0.015, 1.13, "", 
  "", "", "", "", "", "", "", 6176., 340298., 2.691, 0.049, 3645., 0.029, 
  0.016, 63.6, "people tested", "", "", "", "", "", "", "", "", "", 28.7, 
  1.26476458*^8, 347.778, 48.2, 27.049, 18.493, 39002.223, "", 79.37, 5.72, 
  11.2, 33.7, "", 13.05, 84.63, 0.919}, {"JPN", "Asia", "Japan", 
  "2020-06-19", 17658., 70., 58.286, 951., 16., 3.857, 139.615, 0.553, 0.461, 
  7.519, 0.127, 0.03, 1.15, "", "", "", "", "", "", "", "", 4823., 345121., 
  2.729, 0.038, 3599., 0.028, 0.016, 61.7, "people tested", "", "", "", "", 
  "", "", "", "", "", 28.7, 1.26476458*^8, 347.778, 48.2, 27.049, 18.493, 
  39002.223, "", 79.37, 5.72, 11.2, 33.7, "", 13.05, 84.63, 0.919}, 
 {"JPN", "Asia", "Japan", "2020-06-20", 17725., 67., 61.714, 955., 4., 4., 
  140.145, 0.53, 0.488, 7.551, 0.032, 0.032, 1.17, "", "", "", "", "", "", 
  "", "", 2474., 347595., 2.748, 0.02, 3576., 0.028, 0.017, 57.9, 
  "people tested", "", "", "", "", "", "", "", "", "", 28.7, 1.26476458*^8, 
  347.778, 48.2, 27.049, 18.493, 39002.223, "", 79.37, 5.72, 11.2, 33.7, "", 
  13.05, 84.63, 0.919}, {"JPN", "Asia", "Japan", "2020-06-21", 17780., 55., 
  58.714, 955., 0., 4., 140.58, 0.435, 0.464, 7.551, 0., 0.032, 1.17, "", "", 
  "", "", "", "", "", "", 4127., 351722., 2.781, 0.033, 3959., 0.031, 0.015, 
  67.4, "people tested", "", "", "", "", "", "", "", "", "", 25.93, 
  1.26476458*^8, 347.778, 48.2, 27.049, 18.493, 39002.223, "", 79.37, 5.72, 
  11.2, 33.7, "", 13.05, 84.63, 0.919}, {"JPN", "Asia", "Japan", 
  "2020-06-22", 17820., 40., 54.429, 955., 0., 3.714, 140.896, 0.316, 0.43, 
  7.551, 0., 0.029, 1.21, "", "", "", "", "", "", "", "", 5376., 357098., 
  2.823, 0.043, 4112., 0.033, 0.013, 75.5, "people tested", "", "", "", "", 
  "", "", "", "", "", 25.93, 1.26476458*^8, 347.778, 48.2, 27.049, 18.493, 
  39002.223, "", 79.37, 5.72, 11.2, 33.7, "", 13.05, 84.63, 0.919}, 
 {"JPN", "Asia", "Japan", "2020-06-23", 17879., 59., 56.429, 965., 10., 
  4.429, 141.362, 0.466, 0.446, 7.63, 0.079, 0.035, 1.27, "", "", "", "", "", 
  "", "", "", 3722., 360820., 2.853, 0.029, 4007., 0.032, 0.014, 71., 
  "people tested", "", "", "", "", "", "", "", "", "", 25.93, 1.26476458*^8, 
  347.778, 48.2, 27.049, 18.493, 39002.223, "", 79.37, 5.72, 11.2, 33.7, "", 
  13.05, 84.63, 0.919}, {"JPN", "Asia", "Japan", "2020-06-24", 17963., 84., 
  61.857, 967., 2., 4.571, 142.026, 0.664, 0.489, 7.646, 0.016, 0.036, 1.34, 
  "", "", "", "", "", "", "", "", 4979., 365799., 2.892, 0.039, 4525., 0.036, 
  0.014, 73.2, "people tested", "", "", "", "", "", "", "", "", "", 25.93, 
  1.26476458*^8, 347.778, 48.2, 27.049, 18.493, 39002.223, "", 79.37, 5.72, 
  11.2, 33.7, "", 13.05, 84.63, 0.919}, {"JPN", "Asia", "Japan", 
  "2020-06-25", 18055., 92., 66.714, 971., 4., 5.143, 142.754, 0.727, 0.527, 
  7.677, 0.032, 0.041, 1.4, "", "", "", "", "", "", "", "", 4455., 370254., 
  2.927, 0.035, 4279., 0.034, 0.016, 64.1, "people tested", "", "", "", "", 
  "", "", "", "", "", 25.93, 1.26476458*^8, 347.778, 48.2, 27.049, 18.493, 
  39002.223, "", 79.37, 5.72, 11.2, 33.7, "", 13.05, 84.63, 0.919}, 
 {"JPN", "Asia", "Japan", "2020-06-26", 18162., 107., 72., 971., 0., 2.857, 
  143.6, 0.846, 0.569, 7.677, 0., 0.023, 1.45, "", "", "", "", "", "", "", 
  "", 4758., 375012., 2.965, 0.038, 4270., 0.034, 0.017, 59.3, 
  "people tested", "", "", "", "", "", "", "", "", "", 25.93, 1.26476458*^8, 
  347.778, 48.2, 27.049, 18.493, 39002.223, "", 79.37, 5.72, 11.2, 33.7, "", 
  13.05, 84.63, 0.919}, {"JPN", "Asia", "Japan", "2020-06-27", 18254., 92., 
  75.571, 971., 0., 2.286, 144.327, 0.727, 0.598, 7.677, 0., 0.018, 1.49, "", 
  "", "", "", "", "", "", "", 3533., 378545., 2.993, 0.028, 4421., 0.035, 
  0.017, 58.5, "people tested", "", "", "", "", "", "", "", "", "", 25.93, 
  1.26476458*^8, 347.778, 48.2, 27.049, 18.493, 39002.223, "", 79.37, 5.72, 
  11.2, 33.7, "", 13.05, 84.63, 0.919}, {"JPN", "Asia", "Japan", 
  "2020-06-28", 18366., 112., 83.714, 972., 1., 2.429, 145.213, 0.886, 0.662, 
  7.685, 0.008, 0.019, 1.57, "", "", "", "", "", "", "", "", 1513., 380058., 
  3.005, 0.012, 4048., 0.032, 0.021, 48.4, "people tested", "", "", "", "", 
  "", "", "", "", "", 25.93, 1.26476458*^8, 347.778, 48.2, 27.049, 18.493, 
  39002.223, "", 79.37, 5.72, 11.2, 33.7, "", 13.05, 84.63, 0.919}, 
 {"JPN", "Asia", "Japan", "2020-06-29", 18476., 110., 93.714, 972., 0., 
  2.429, 146.083, 0.87, 0.741, 7.685, 0., 0.019, 1.65, "", "", "", "", "", 
  "", "", "", 5510., 385568., 3.049, 0.044, 4067., 0.032, 0.023, 43.4, 
  "people tested", "", "", "", "", "", "", "", "", "", 25.93, 1.26476458*^8, 
  347.778, 48.2, 27.049, 18.493, 39002.223, "", 79.37, 5.72, 11.2, 33.7, "", 
  13.05, 84.63, 0.919}, {"JPN", "Asia", "Japan", "2020-06-30", 18615., 139., 
  105.143, 972., 0., 1., 147.182, 1.099, 0.831, 7.685, 0., 0.008, 1.7, "", 
  "", "", "", "", "", "", "", 4651., 390219., 3.085, 0.037, 4200., 0.033, 
  0.025, 39.9, "people tested", "", "", "", "", "", "", "", "", "", 25.93, 
  1.26476458*^8, 347.778, 48.2, 27.049, 18.493, 39002.223, "", 79.37, 5.72, 
  11.2, 33.7, "", 13.05, 84.63, 0.919}, {"JPN", "Asia", "Japan", 
  "2020-07-01", 18838., 223., 125., 976., 4., 1.286, 148.945, 1.763, 0.988, 
  7.717, 0.032, 0.01, 1.73, "", "", "", "", "", "", "", "", 6564., 396783., 
  3.137, 0.052, 4426., 0.035, 0.028, 35.4, "people tested", "", "", "", "", 
  "", "", "", "", "", 25.93, 1.26476458*^8, 347.778, 48.2, 27.049, 18.493, 
  39002.223, "", 79.37, 5.72, 11.2, 33.7, "", 13.05, 84.63, 0.919}, 
 {"JPN", "Asia", "Japan", "2020-07-02", 19055., 217., 142.857, 977., 1., 
  0.857, 150.66, 1.716, 1.13, 7.725, 0.008, 0.007, 1.68, "", "", "", "", "", 
  "", "", "", 5460., 402243., 3.18, 0.043, 4570., 0.036, 0.031, 32., 
  "people tested", "", "", "", "", "", "", "", "", "", 25.93, 1.26476458*^8, 
  347.778, 48.2, 27.049, 18.493, 39002.223, "", 79.37, 5.72, 11.2, 33.7, "", 
  13.05, 84.63, 0.919}, {"JPN", "Asia", "Japan", "2020-07-03", 19185., 130., 
  146.143, 977., 0., 0.857, 151.688, 1.028, 1.155, 7.725, 0., 0.007, 1.6, "", 
  "", "", "", "", "", "", "", 6597., 408840., 3.233, 0.052, 4833., 0.038, 
  0.03, 33.1, "people tested", "", "", "", "", "", "", "", "", "", 25.93, 
  1.26476458*^8, 347.778, 48.2, 27.049, 18.493, 39002.223, "", 79.37, 5.72, 
  11.2, 33.7, "", 13.05, 84.63, 0.919}, {"JPN", "Asia", "Japan", 
  "2020-07-04", 19461., 276., 172.429, 977., 0., 0.857, 153.871, 2.182, 
  1.363, 7.725, 0., 0.007, 1.62, "", "", "", "", "", "", "", "", 3134., 
  411974., 3.257, 0.025, 4776., 0.038, 0.036, 27.7, "people tested", "", "", 
  "", "", "", "", "", "", "", 25.93, 1.26476458*^8, 347.778, 48.2, 27.049, 
  18.493, 39002.223, "", 79.37, 5.72, 11.2, 33.7, "", 13.05, 84.63, 0.919}, 
 {"JPN", "Asia", "Japan", "2020-07-05", 19668., 207., 186., 977., 0., 0.714, 
  155.507, 1.637, 1.471, 7.725, 0., 0.006, 1.59, "", "", "", "", "", "", "", 
  "", 2618., 414592., 3.278, 0.021, 4933., 0.039, 0.038, 26.5, 
  "people tested", "", "", "", "", "", "", "", "", "", 25.93, 1.26476458*^8, 
  347.778, 48.2, 27.049, 18.493, 39002.223, "", 79.37, 5.72, 11.2, 33.7, "", 
  13.05, 84.63, 0.919}, {"JPN", "Asia", "Japan", "2020-07-06", 19848., 180., 
  196., 978., 1., 0.857, 156.93, 1.423, 1.55, 7.733, 0.008, 0.007, 1.56, "", 
  "", "", "", "", "", "", "", 8228., 422820., 3.343, 0.065, 5322., 0.042, 
  0.037, 27.2, "people tested", "", "", "", "", "", "", "", "", "", 25.93, 
  1.26476458*^8, 347.778, 48.2, 27.049, 18.493, 39002.223, "", 79.37, 5.72, 
  11.2, 33.7, "", 13.05, 84.63, 0.919}, {"JPN", "Asia", "Japan", 
  "2020-07-07", 20055., 207., 205.714, 981., 3., 1.286, 158.567, 1.637, 
  1.627, 7.756, 0.024, 0.01, 1.54, "", "", "", "", "", "", "", "", 7099., 
  429919., 3.399, 0.056, 5671., 0.045, 0.036, 27.6, "people tested", "", "", 
  "", "", "", "", "", "", "", 25.93, 1.26476458*^8, 347.778, 48.2, 27.049, 
  18.493, 39002.223, "", 79.37, 5.72, 11.2, 33.7, "", 13.05, 84.63, 0.919}, 
 {"JPN", "Asia", "Japan", "2020-07-08", 20261., 206., 203.286, 982., 1., 
  0.857, 160.196, 1.629, 1.607, 7.764, 0.008, 0.007, 1.54, "", "", "", "", 
  "", "", "", "", 7725., 437644., 3.46, 0.061, 5837., 0.046, 0.035, 28.7, 
  "people tested", "", "", "", "", "", "", "", "", "", 25.93, 1.26476458*^8, 
  347.778, 48.2, 27.049, 18.493, 39002.223, "", 79.37, 5.72, 11.2, 33.7, "", 
  13.05, 84.63, 0.919}, {"JPN", "Asia", "Japan", "2020-07-09", 20617., 356., 
  223.143, 982., 0., 0.714, 163.011, 2.815, 1.764, 7.764, 0., 0.006, 1.62, 
  "", "", "", "", "", "", "", "", 7700., 445344., 3.521, 0.061, 6157., 0.049, 
  0.036, 27.6, "people tested", "", "", "", "", "", "", "", "", "", 25.93, 
  1.26476458*^8, 347.778, 48.2, 27.049, 18.493, 39002.223, "", 79.37, 5.72, 
  11.2, 33.7, "", 13.05, 84.63, 0.919}, {"JPN", "Asia", "Japan", 
  "2020-07-10", 21044., 427., 265.571, 982., 0., 0.714, 166.387, 3.376, 2.1, 
  7.764, 0., 0.006, 1.65, "", "", "", "", "", "", "", "", 8955., 454299., 
  3.592, 0.071, 6494., 0.051, 0.041, 24.5, "people tested", "", "", "", "", 
  "", "", "", "", "", 25.93, 1.26476458*^8, 347.778, 48.2, 27.049, 18.493, 
  39002.223, "", 79.37, 5.72, 11.2, 33.7, "", 13.05, 84.63, 0.919}, 
 {"JPN", "Asia", "Japan", "2020-07-11", 21430., 386., 281.286, 982., 0., 
  0.714, 169.439, 3.052, 2.224, 7.764, 0., 0.006, 1.62, "", "", "", "", "", 
  "", "", "", 5362., 459661., 3.634, 0.042, 6812., 0.054, 0.041, 24.2, 
  "people tested", "", "", "", "", "", "", "", "", "", 25.93, 1.26476458*^8, 
  347.778, 48.2, 27.049, 18.493, 39002.223, "", 79.37, 5.72, 11.2, 33.7, "", 
  13.05, 84.63, 0.919}, {"JPN", "Asia", "Japan", "2020-07-12", 21841., 411., 
  310.429, 983., 1., 0.857, 172.688, 3.25, 2.454, 7.772, 0.008, 0.007, 1.61, 
  "", "", "", "", "", "", "", "", 1838., 461499., 3.649, 0.015, 6701., 0.053, 
  0.046, 21.6, "people tested", "", "", "", "", "", "", "", "", "", 25.93, 
  1.26476458*^8, 347.778, 48.2, 27.049, 18.493, 39002.223, "", 79.37, 5.72, 
  11.2, 33.7, "", 13.05, 84.63, 0.919}, {"JPN", "Asia", "Japan", 
  "2020-07-13", 22125., 284., 325.286, 984., 1., 0.857, 174.934, 2.245, 
  2.572, 7.78, 0.008, 0.007, 1.58, "", "", "", "", "", "", "", "", 10552., 
  472051., 3.732, 0.083, 7033., 0.056, 0.046, 21.6, "people tested", "", "", 
  "", "", "", "", "", "", "", 25.93, 1.26476458*^8, 347.778, 48.2, 27.049, 
  18.493, 39002.223, "", 79.37, 5.72, 11.2, 33.7, "", 13.05, 84.63, 0.919}, 
 {"JPN", "Asia", "Japan", "2020-07-14", 22437., 312., 340.286, 984., 0., 
  0.429, 177.401, 2.467, 2.691, 7.78, 0., 0.003, 1.57, "", "", "", "", "", 
  "", "", "", 11154., 483205., 3.821, 0.088, 7612., 0.06, 0.045, 22.4, 
  "people tested", "", "", "", "", "", "", "", "", "", 25.93, 1.26476458*^8, 
  347.778, 48.2, 27.049, 18.493, 39002.223, "", 79.37, 5.72, 11.2, 33.7, "", 
  13.05, 84.63, 0.919}, {"JPN", "Asia", "Japan", "2020-07-15", 23172., 735., 
  415.857, 984., 0., 0.286, 183.212, 5.811, 3.288, 7.78, 0., 0.002, 1.59, "", 
  "", "", "", "", "", "", "", 11343., 494548., 3.91, 0.09, 8129., 0.064, 
  0.051, 19.5, "people tested", "", "", "", "", "", "", "", "", "", 25.93, 
  1.26476458*^8, 347.778, 48.2, 27.049, 18.493, 39002.223, "", 79.37, 5.72, 
  11.2, 33.7, "", 13.05, 84.63, 0.919}, {"JPN", "Asia", "Japan", 
  "2020-07-16", 23510., 338., 413.286, 985., 1., 0.429, 185.884, 2.672, 
  3.268, 7.788, 0.008, 0.003, 1.51, "", "", "", "", "", "", "", "", 16683., 
  511231., 4.042, 0.132, 9412., 0.074, 0.044, 22.8, "people tested", "", "", 
  "", "", "", "", "", "", "", 25.93, 1.26476458*^8, 347.778, 48.2, 27.049, 
  18.493, 39002.223, "", 79.37, 5.72, 11.2, 33.7, "", 13.05, 84.63, 0.919}, 
 {"JPN", "Asia", "Japan", "2020-07-17", 24104., 594., 437.143, 985., 0., 
  0.429, 190.581, 4.697, 3.456, 7.788, 0., 0.003, 1.53, "", "", "", "", "", 
  "", "", "", 12994., 524225., 4.145, 0.103, 9989., 0.079, 0.044, 22.9, 
  "people tested", "", "", "", "", "", "", "", "", "", 25.93, 1.26476458*^8, 
  347.778, 48.2, 27.049, 18.493, 39002.223, "", 79.37, 5.72, 11.2, 33.7, "", 
  13.05, 84.63, 0.919}, {"JPN", "Asia", "Japan", "2020-07-18", 24946., 842., 
  502.286, 986., 1., 0.571, 197.238, 6.657, 3.971, 7.796, 0.008, 0.005, 1.54, 
  "", "", "", "", "", "", "", "", 7166., 531391., 4.202, 0.057, 10247., 
  0.081, 0.049, 20.4, "people tested", "", "", "", "", "", "", "", "", "", 
  25.93, 1.26476458*^8, 347.778, 48.2, 27.049, 18.493, 39002.223, "", 79.37, 
  5.72, 11.2, 33.7, "", 13.05, 84.63, 0.919}, 
 {"JPN", "Asia", "Japan", "2020-07-19", 25446., 500., 515., 986., 0., 0.429, 
  201.192, 3.953, 4.072, 7.796, 0., 0.003, 1.47, "", "", "", "", "", "", "", 
  "", 3262., 534653., 4.227, 0.026, 10451., 0.083, 0.049, 20.3, 
  "people tested", "", "", "", "", "", "", "", "", "", 25.93, 1.26476458*^8, 
  347.778, 48.2, 27.049, 18.493, 39002.223, "", 79.37, 5.72, 11.2, 33.7, "", 
  13.05, 84.63, 0.919}, {"JPN", "Asia", "Japan", "2020-07-20", 25706., 260., 
  511.571, 988., 2., 0.571, 203.247, 2.056, 4.045, 7.812, 0.016, 0.005, 1.45, 
  "", "", "", "", "", "", "", "", 15959., 550612., 4.353, 0.126, 11223., 
  0.089, 0.046, 21.9, "people tested", "", "", "", "", "", "", "", "", "", 
  25.93, 1.26476458*^8, 347.778, 48.2, 27.049, 18.493, 39002.223, "", 79.37, 
  5.72, 11.2, 33.7, "", 13.05, 84.63, 0.919}, 
 {"JPN", "Asia", "Japan", "2020-07-21", 26463., 757., 575.143, 988., 0., 
  0.571, 209.233, 5.985, 4.547, 7.812, 0., 0.005, 1.47, "", "", "", "", "", 
  "", "", "", 12114., 562726., 4.449, 0.096, 11360., 0.09, 0.051, 19.8, 
  "people tested", "", "", "", "", "", "", "", "", "", 25.93, 1.26476458*^8, 
  347.778, 48.2, 27.049, 18.493, 39002.223, "", 79.37, 5.72, 11.2, 33.7, "", 
  13.05, 84.63, 0.919}, {"JPN", "Asia", "Japan", "2020-07-22", 27136., 673., 
  566.286, 990., 2., 0.857, 214.554, 5.321, 4.477, 7.828, 0.016, 0.007, 1.45, 
  "", "", "", "", "", "", "", "", 16357., 579083., 4.579, 0.129, 12076., 
  0.095, 0.047, 21.3, "people tested", "", "", "", "", "", "", "", "", "", 
  25.93, 1.26476458*^8, 347.778, 48.2, 27.049, 18.493, 39002.223, "", 79.37, 
  5.72, 11.2, 33.7, "", 13.05, 84.63, 0.919}, 
 {"JPN", "Asia", "Japan", "2020-07-23", 28114., 978., 657.714, 992., 2., 1., 
  222.286, 7.733, 5.2, 7.843, 0.016, 0.008, 1.46, "", "", "", "", "", "", "", 
  "", 8310., 587393., 4.644, 0.066, 10880., 0.086, 0.06, 16.5, 
  "people tested", "", "", "", "", "", "", "", "", "", 30.56, 1.26476458*^8, 
  347.778, 48.2, 27.049, 18.493, 39002.223, "", 79.37, 5.72, 11.2, 33.7, "", 
  13.05, 84.63, 0.919}, {"JPN", "Asia", "Japan", "2020-07-24", 28883., 769., 
  682.714, 994., 2., 1.286, 228.367, 6.08, 5.398, 7.859, 0.016, 0.01, 1.42, 
  "", "", "", "", "", "", "", "", 5695., 593088., 4.689, 0.045, 9838., 0.078, 
  0.069, 14.4, "people tested", "", "", "", "", "", "", "", "", "", 30.56, 
  1.26476458*^8, 347.778, 48.2, 27.049, 18.493, 39002.223, "", 79.37, 5.72, 
  11.2, 33.7, "", 13.05, 84.63, 0.919}, {"JPN", "Asia", "Japan", 
  "2020-07-25", 29684., 801., 676.857, 996., 2., 1.429, 234.7, 6.333, 5.352, 
  7.875, 0.016, 0.011, 1.4, "", "", "", "", "", "", "", "", 9530., 602618., 
  4.765, 0.075, 10175., 0.08, 0.067, 15., "people tested", "", "", "", "", 
  "", "", "", "", "", 30.56, 1.26476458*^8, 347.778, 48.2, 27.049, 18.493, 
  39002.223, "", 79.37, 5.72, 11.2, 33.7, "", 13.05, 84.63, 0.919}, 
 {"JPN", "Asia", "Japan", "2020-07-26", 30548., 864., 728.857, 998., 2., 
  1.714, 241.531, 6.831, 5.763, 7.891, 0.016, 0.014, 1.43, "", "", "", "", 
  "", "", "", "", 3785., 606403., 4.795, 0.03, 10250., 0.081, 0.071, 14.1, 
  "people tested", "", "", "", "", "", "", "", "", "", 34.26, 1.26476458*^8, 
  347.778, 48.2, 27.049, 18.493, 39002.223, "", 79.37, 5.72, 11.2, 33.7, "", 
  13.05, 84.63, 0.919}, {"JPN", "Asia", "Japan", "2020-07-27", 31142., 594., 
  776.571, 998., 0., 1.429, 246.228, 4.697, 6.14, 7.891, 0., 0.011, 1.46, "", 
  "", "", "", "", "", "", "", 24182., 630585., 4.986, 0.191, 11425., 0.09, 
  0.068, 14.7, "people tested", "", "", "", "", "", "", "", "", "", 34.26, 
  1.26476458*^8, 347.778, 48.2, 27.049, 18.493, 39002.223, "", 79.37, 5.72, 
  11.2, 33.7, "", 13.05, 84.63, 0.919}, {"JPN", "Asia", "Japan", 
  "2020-07-28", 32116., 974., 807.571, 1001., 3., 1.857, 253.929, 7.701, 
  6.385, 7.915, 0.024, 0.015, 1.5, "", "", "", "", "", "", "", "", 18086., 
  648671., 5.129, 0.143, 12278., 0.097, 0.066, 15.2, "people tested", "", "", 
  "", "", "", "", "", "", "", 34.26, 1.26476458*^8, 347.778, 48.2, 27.049, 
  18.493, 39002.223, "", 79.37, 5.72, 11.2, 33.7, "", 13.05, 84.63, 0.919}, 
 {"JPN", "Asia", "Japan", "2020-07-29", 33382., 1266., 892.286, 1001., 0., 
  1.571, 263.938, 10.01, 7.055, 7.915, 0., 0.012, 1.52, "", "", "", "", "", 
  "", "", "", 18669., 667340., 5.276, 0.148, 12608., 0.1, 0.071, 14.1, 
  "people tested", "", "", "", "", "", "", "", "", "", 34.26, 1.26476458*^8, 
  347.778, 48.2, 27.049, 18.493, 39002.223, "", 79.37, 5.72, 11.2, 33.7, "", 
  13.05, 84.63, 0.919}, {"JPN", "Asia", "Japan", "2020-07-30", 35144., 1762., 
  1004.286, 1007., 6., 2.143, 277.87, 13.931, 7.94, 7.962, 0.047, 0.017, 
  1.52, "", "", "", "", "", "", "", "", 19687., 687027., 5.432, 0.156, 
  14233., 0.113, 0.071, 14.2, "people tested", "", "", "", "", "", "", "", 
  "", "", 34.26, 1.26476458*^8, 347.778, 48.2, 27.049, 18.493, 39002.223, "", 
  79.37, 5.72, 11.2, 33.7, "", 13.05, 84.63, 0.919}, 
 {"JPN", "Asia", "Japan", "2020-07-31", 36234., 1090., 1050.143, 1008., 1., 
  2., 286.488, 8.618, 8.303, 7.97, 0.008, 0.016, 1.44, "", "", "", "", "", 
  "", "", "", 17354., 704381., 5.569, 0.137, 15899., 0.126, 0.066, 15.1, 
  "people tested", "", "", "", "", "", "", "", "", "", 34.26, 1.26476458*^8, 
  347.778, 48.2, 27.049, 18.493, 39002.223, "", 79.37, 5.72, 11.2, 33.7, "", 
  13.05, 84.63, 0.919}, {"JPN", "Asia", "Japan", "2020-08-01", 37804., 1570., 
  1160., 1012., 4., 2.286, 298.901, 12.413, 9.172, 8.001, 0.032, 0.018, 1.4, 
  "", "", "", "", "", "", "", "", 9606., 713987., 5.645, 0.076, 15910., 
  0.126, 0.073, 13.7, "people tested", "", "", "", "", "", "", "", "", "", 
  34.26, 1.26476458*^8, 347.778, 48.2, 27.049, 18.493, 39002.223, "", 79.37, 
  5.72, 11.2, 33.7, "", 13.05, 84.63, 0.919}, 
 {"JPN", "Asia", "Japan", "2020-08-02", 39116., 1312., 1224., 1013., 1., 
  2.143, 309.275, 10.373, 9.678, 8.009, 0.008, 0.017, 1.36, "", "", "", "", 
  "", "", "", "", 10599., 724586., 5.729, 0.084, 16883., 0.133, 0.072, 13.8, 
  "people tested", "", "", "", "", "", "", "", "", "", 34.26, 1.26476458*^8, 
  347.778, 48.2, 27.049, 18.493, 39002.223, "", 79.37, 5.72, 11.2, 33.7, "", 
  13.05, 84.63, 0.919}, {"JPN", "Asia", "Japan", "2020-08-03", 40099., 983., 
  1279.571, 1018., 5., 2.857, 317.047, 7.772, 10.117, 8.049, 0.04, 0.023, 
  1.32, "", "", "", "", "", "", "", "", 25794., 750380., 5.933, 0.204, 
  17114., 0.135, 0.075, 13.4, "people tested", "", "", "", "", "", "", "", 
  "", "", 34.26, 1.26476458*^8, 347.778, 48.2, 27.049, 18.493, 39002.223, "", 
  79.37, 5.72, 11.2, 33.7, "", 13.05, 84.63, 0.919}, 
 {"JPN", "Asia", "Japan", "2020-08-04", 41347., 1248., 1318.714, 1023., 5., 
  3.143, 326.915, 9.867, 10.427, 8.088, 0.04, 0.025, 1.26, "", "", "", "", 
  "", "", "", "", 18740., 769120., 6.081, 0.148, 17207., 0.136, 0.077, 13., 
  "people tested", "", "", "", "", "", "", "", "", "", 34.26, 1.26476458*^8, 
  347.778, 48.2, 27.049, 18.493, 39002.223, "", 79.37, 5.72, 11.2, 33.7, "", 
  13.05, 84.63, 0.919}, {"JPN", "Asia", "Japan", "2020-08-05", 42686., 1339., 
  1329.143, 1028., 5., 3.857, 337.502, 10.587, 10.509, 8.128, 0.04, 0.03, 
  1.21, "", "", "", "", "", "", "", "", 39723., 808843., 6.395, 0.314, 
  20215., 0.16, 0.066, 15.2, "people tested", "", "", "", "", "", "", "", "", 
  "", 34.26, 1.26476458*^8, 347.778, 48.2, 27.049, 18.493, 39002.223, "", 
  79.37, 5.72, 11.2, 33.7, "", 13.05, 84.63, 0.919}, 
 {"JPN", "Asia", "Japan", "2020-08-06", 44167., 1481., 1289., 1034., 6., 
  3.857, 349.211, 11.71, 10.192, 8.175, 0.047, 0.03, 1.17, "", "", "", "", 
  "", "", "", "", 22015., 830858., 6.569, 0.174, 20547., 0.162, 0.063, 15.9, 
  "people tested", "", "", "", "", "", "", "", "", "", 32.41, 1.26476458*^8, 
  347.778, 48.2, 27.049, 18.493, 39002.223, "", 79.37, 5.72, 11.2, 33.7, "", 
  13.05, 84.63, 0.919}, {"JPN", "Asia", "Japan", "2020-08-07", 45764., 1597., 
  1361.429, 1042., 8., 4.857, 361.838, 12.627, 10.764, 8.239, 0.063, 0.038, 
  1.15, "", "", "", "", "", "", "", "", 22698., 853556., 6.749, 0.179, 
  21311., 0.168, 0.064, 15.7, "people tested", "", "", "", "", "", "", "", 
  "", "", 32.41, 1.26476458*^8, 347.778, 48.2, 27.049, 18.493, 39002.223, "", 
  79.37, 5.72, 11.2, 33.7, "", 13.05, 84.63, 0.919}, 
 {"JPN", "Asia", "Japan", "2020-08-08", 47342., 1578., 1362.571, 1042., 0., 
  4.286, 374.315, 12.477, 10.773, 8.239, 0., 0.034, 1.11, "", "", "", "", "", 
  "", "", "", 13676., 867232., 6.857, 0.108, 21892., 0.173, 0.062, 16.1, 
  "people tested", "", "", "", "", "", "", "", "", "", 32.41, 1.26476458*^8, 
  347.778, 48.2, 27.049, 18.493, 39002.223, "", 79.37, 5.72, 11.2, 33.7, "", 
  13.05, 84.63, 0.919}, {"JPN", "Asia", "Japan", "2020-08-09", 48782., 1440., 
  1380.857, 1047., 5., 4.857, 385.7, 11.386, 10.918, 8.278, 0.04, 0.038, 
  1.07, "", "", "", "", "", "", "", "", 13336., 880568., 6.962, 0.105, 
  22283., 0.176, 0.062, 16.1, "people tested", "", "", "", "", "", "", "", 
  "", "", 32.41, 1.26476458*^8, 347.778, 48.2, 27.049, 18.493, 39002.223, "", 
  79.37, 5.72, 11.2, 33.7, "", 13.05, 84.63, 0.919}, 
 {"JPN", "Asia", "Japan", "2020-08-10", 49617., 835., 1359.714, 1052., 5., 
  4.857, 392.302, 6.602, 10.751, 8.318, 0.04, 0.038, 1., "", "", "", "", "", 
  "", "", "", 6440., 887008., 7.013, 0.051, 19518., 0.154, 0.07, 14.4, 
  "people tested", "", "", "", "", "", "", "", "", "", 32.41, 1.26476458*^8, 
  347.778, 48.2, 27.049, 18.493, 39002.223, "", 79.37, 5.72, 11.2, 33.7, "", 
  13.05, 84.63, 0.919}, {"JPN", "Asia", "Japan", "2020-08-11", 50302., 685., 
  1279.286, 1058., 6., 5., 397.718, 5.416, 10.115, 8.365, 0.047, 0.04, 0.94, 
  "", "", "", "", "", "", "", "", 32939., 919947., 7.274, 0.26, 21547., 0.17, 
  0.059, 16.8, "people tested", "", "", "", "", "", "", "", "", "", 32.41, 
  1.26476458*^8, 347.778, 48.2, 27.049, 18.493, 39002.223, "", 79.37, 5.72, 
  11.2, 33.7, "", 13.05, 84.63, 0.919}, {"JPN", "Asia", "Japan", 
  "2020-08-12", 51288., 986., 1228.857, 1066., 8., 5.429, 405.514, 7.796, 
  9.716, 8.428, 0.063, 0.043, 0.91, "", "", "", "", "", "", "", "", 25782., 
  945729., 7.478, 0.204, 19555., 0.155, 0.063, 15.9, "people tested", "", "", 
  "", "", "", "", "", "", "", 32.41, 1.26476458*^8, 347.778, 48.2, 27.049, 
  18.493, 39002.223, "", 79.37, 5.72, 11.2, 33.7, "", 13.05, 84.63, 0.919}, 
 {"JPN", "Asia", "Japan", "2020-08-13", 52471., 1183., 1186.286, 1073., 7., 
  5.571, 414.868, 9.354, 9.379, 8.484, 0.055, 0.044, 0.91, "", "", "", "", 
  "", "", "", "", 21062., 966791., 7.644, 0.167, 19419., 0.154, 0.061, 16.4, 
  "people tested", "", "", "", "", "", "", "", "", "", 32.41, 1.26476458*^8, 
  347.778, 48.2, 27.049, 18.493, 39002.223, "", 79.37, 5.72, 11.2, 33.7, "", 
  13.05, 84.63, 0.919}, {"JPN", "Asia", "Japan", "2020-08-14", 53818., 1347., 
  1150.571, 1080., 7., 5.429, 425.518, 10.65, 9.097, 8.539, 0.055, 0.043, 
  0.93, "", "", "", "", "", "", "", "", 55240., 1.022031*^6, 8.081, 0.437, 
  24068., 0.19, 0.048, 20.9, "people tested", "", "", "", "", "", "", "", "", 
  "", 32.41, 1.26476458*^8, 347.778, 48.2, 27.049, 18.493, 39002.223, "", 
  79.37, 5.72, 11.2, 33.7, "", 13.05, 84.63, 0.919}, 
 {"JPN", "Asia", "Japan", "2020-08-15", 55051., 1233., 1101.286, 1093., 13., 
  7.286, 435.267, 9.749, 8.707, 8.642, 0.103, 0.058, 0.93, "", "", "", "", 
  "", "", "", "", 11750., 1.033781*^6, 8.174, 0.093, 23793., 0.188, 0.046, 
  21.6, "people tested", "", "", "", "", "", "", "", "", "", 32.41, 
  1.26476458*^8, 347.778, 48.2, 27.049, 18.493, 39002.223, "", 79.37, 5.72, 
  11.2, 33.7, "", 13.05, 84.63, 0.919}, {"JPN", "Asia", "Japan", 
  "2020-08-16", 56074., 1023., 1041.714, 1103., 10., 8., 443.355, 8.088, 
  8.236, 8.721, 0.079, 0.063, 0.93, "", "", "", "", "", "", "", "", 7438., 
  1.041219*^6, 8.233, 0.059, 22950., 0.181, 0.045, 22., "people tested", "", 
  "", "", "", "", "", "", "", "", 32.41, 1.26476458*^8, 347.778, 48.2, 
  27.049, 18.493, 39002.223, "", 79.37, 5.72, 11.2, 33.7, "", 13.05, 84.63, 
  0.919}, {"JPN", "Asia", "Japan", "2020-08-17", 56717., 643., 1014.286, 
  1112., 9., 8.571, 448.439, 5.084, 8.02, 8.792, 0.071, 0.068, 0.92, "", "", 
  "", "", "", "", "", "", 25835., 1.067054*^6, 8.437, 0.204, 25721., 0.203, 
  0.039, 25.4, "people tested", "", "", "", "", "", "", "", "", "", 32.41, 
  1.26476458*^8, 347.778, 48.2, 27.049, 18.493, 39002.223, "", 79.37, 5.72, 
  11.2, 33.7, "", 13.05, 84.63, 0.919}, {"JPN", "Asia", "Japan", 
  "2020-08-18", 57636., 919., 1047.714, 1135., 23., 11., 455.705, 7.266, 
  8.284, 8.974, 0.182, 0.087, 0.92, "", "", "", "", "", "", "", "", 21130., 
  1.088184*^6, 8.604, 0.167, 24034., 0.19, 0.044, 22.9, "people tested", "", 
  "", "", "", "", "", "", "", "", 32.41, 1.26476458*^8, 347.778, 48.2, 
  27.049, 18.493, 39002.223, "", 79.37, 5.72, 11.2, 33.7, "", 13.05, 84.63, 
  0.919}, {"JPN", "Asia", "Japan", "2020-08-19", 58728., 1092., 1062.857, 
  1148., 13., 11.714, 464.339, 8.634, 8.404, 9.077, 0.103, 0.093, 0.9, "", 
  "", "", "", "", "", "", "", 21937., 1.110121*^6, 8.777, 0.173, 23485., 
  0.186, 0.045, 22.1, "people tested", "", "", "", "", "", "", "", "", "", 
  32.41, 1.26476458*^8, 347.778, 48.2, 27.049, 18.493, 39002.223, "", 79.37, 
  5.72, 11.2, 33.7, "", 13.05, 84.63, 0.919}, 
 {"JPN", "Asia", "Japan", "2020-08-20", 59900., 1172., 1061.286, 1157., 9., 
  12., 473.606, 9.267, 8.391, 9.148, 0.071, 0.095, 0.88, "", "", "", "", "", 
  "", "", "", 21889., 1.13201*^6, 8.95, 0.173, 23603., 0.187, 0.045, 22.2, 
  "people tested", "", "", "", "", "", "", "", "", "", 32.41, 1.26476458*^8, 
  347.778, 48.2, 27.049, 18.493, 39002.223, "", 79.37, 5.72, 11.2, 33.7, "", 
  13.05, 84.63, 0.919}, {"JPN", "Asia", "Japan", "2020-08-21", 60949., 1049., 
  1018.714, 1175., 18., 13.571, 481.9, 8.294, 8.055, 9.29, 0.142, 0.107, 
  0.86, "", "", "", "", "", "", "", "", 21866., 1.153876*^6, 9.123, 0.173, 
  18835., 0.149, 0.054, 18.5, "people tested", "", "", "", "", "", "", "", 
  "", "", 32.41, 1.26476458*^8, 347.778, 48.2, 27.049, 18.493, 39002.223, "", 
  79.37, 5.72, 11.2, 33.7, "", 13.05, 84.63, 0.919}, 
 {"JPN", "Asia", "Japan", "2020-08-22", 61916., 967., 980.714, 1179., 4., 
  12.286, 489.546, 7.646, 7.754, 9.322, 0.032, 0.097, 0.84, "", "", "", "", 
  "", "", "", "", 13348., 1.167224*^6, 9.229, 0.106, 19063., 0.151, 0.051, 
  19.4, "people tested", "", "", "", "", "", "", "", "", "", 32.41, 
  1.26476458*^8, 347.778, 48.2, 27.049, 18.493, 39002.223, "", 79.37, 5.72, 
  11.2, 33.7, "", 13.05, 84.63, 0.919}, {"JPN", "Asia", "Japan", 
  "2020-08-23", 62658., 742., 940.571, 1188., 9., 12.143, 495.412, 5.867, 
  7.437, 9.393, 0.071, 0.096, 0.84, "", "", "", "", "", "", "", "", 10953., 
  1.178177*^6, 9.315, 0.087, 19565., 0.155, 0.048, 20.8, "people tested", "", 
  "", "", "", "", "", "", "", "", 32.41, 1.26476458*^8, 347.778, 48.2, 
  27.049, 18.493, 39002.223, "", 79.37, 5.72, 11.2, 33.7, "", 13.05, 84.63, 
  0.919}, {"JPN", "Asia", "Japan", "2020-08-24", 63158., 500., 920.143, 
  1201., 13., 12.714, 499.366, 3.953, 7.275, 9.496, 0.103, 0.101, 0.84, "", 
  "", "", "", "", "", "", "", 22051., 1.200228*^6, 9.49, 0.174, 19025., 0.15, 
  0.048, 20.7, "people tested", "", "", "", "", "", "", "", "", "", 32.41, 
  1.26476458*^8, 347.778, 48.2, 27.049, 18.493, 39002.223, "", 79.37, 5.72, 
  11.2, 33.7, "", 13.05, 84.63, 0.919}, {"JPN", "Asia", "Japan", 
  "2020-08-25", 63888., 730., 893.143, 1219., 18., 12., 505.137, 5.772, 
  7.062, 9.638, 0.142, 0.095, 0.84, "", "", "", "", "", "", "", "", 18238., 
  1.218466*^6, 9.634, 0.144, 18612., 0.147, 0.048, 20.8, "people tested", "", 
  "", "", "", "", "", "", "", "", 32.41, 1.26476458*^8, 347.778, 48.2, 
  27.049, 18.493, 39002.223, "", 79.37, 5.72, 11.2, 33.7, "", 13.05, 84.63, 
  0.919}, {"JPN", "Asia", "Japan", "2020-08-26", 64779., 891., 864.429, 
  1230., 11., 11.714, 512.182, 7.045, 6.835, 9.725, 0.087, 0.093, 0.84, "", 
  "", "", "", "", "", "", "", 19353., 1.237819*^6, 9.787, 0.153, 18243., 
  0.144, 0.047, 21.1, "people tested", "", "", "", "", "", "", "", "", "", 
  32.41, 1.26476458*^8, 347.778, 48.2, 27.049, 18.493, 39002.223, "", 79.37, 
  5.72, 11.2, 33.7, "", 13.05, 84.63, 0.919}, 
 {"JPN", "Asia", "Japan", "2020-08-27", 65653., 874., 821.857, 1241., 11., 
  12., 519.093, 6.91, 6.498, 9.812, 0.087, 0.095, 0.82, "", "", "", "", "", 
  "", "", "", 21546., 1.259365*^6, 9.957, 0.17, 18194., 0.144, 0.045, 22.1, 
  "people tested", "", "", "", "", "", "", "", "", "", 32.41, 1.26476458*^8, 
  347.778, 48.2, 27.049, 18.493, 39002.223, "", 79.37, 5.72, 11.2, 33.7, "", 
  13.05, 84.63, 0.919}, {"JPN", "Asia", "Japan", "2020-08-28", 66499., 846., 
  792.857, 1251., 10., 10.857, 525.782, 6.689, 6.269, 9.891, 0.079, 0.086, 
  0.81, "", "", "", "", "", "", "", "", 18597., 1.277962*^6, 10.104, 0.147, 
  17727., 0.14, 0.045, 22.4, "people tested", "", "", "", "", "", "", "", "", 
  "", 32.41, 1.26476458*^8, 347.778, 48.2, 27.049, 18.493, 39002.223, "", 
  79.37, 5.72, 11.2, 33.7, "", 13.05, 84.63, 0.919}, 
 {"JPN", "Asia", "Japan", "2020-08-29", 67353., 854., 776.714, 1271., 20., 
  13.143, 532.534, 6.752, 6.141, 10.049, 0.158, 0.104, 0.81, "", "", "", "", 
  "", "", "", "", 12915., 1.290877*^6, 10.206, 0.102, 17665., 0.14, 0.044, 
  22.7, "people tested", "", "", "", "", "", "", "", "", "", 32.41, 
  1.26476458*^8, 347.778, 48.2, 27.049, 18.493, 39002.223, "", 79.37, 5.72, 
  11.2, 33.7, "", 13.05, 84.63, 0.919}, {"JPN", "Asia", "Japan", 
  "2020-08-30", 67958., 605., 757.143, 1285., 14., 13.857, 537.317, 4.783, 
  5.986, 10.16, 0.111, 0.11, 0.81, "", "", "", "", "", "", "", "", 9577., 
  1.300454*^6, 10.282, 0.076, 17468., 0.138, 0.043, 23.1, "people tested", 
  "", "", "", "", "", "", "", "", "", 32.41, 1.26476458*^8, 347.778, 48.2, 
  27.049, 18.493, 39002.223, "", 79.37, 5.72, 11.2, 33.7, "", 13.05, 84.63, 
  0.919}, {"JPN", "Asia", "Japan", "2020-08-31", 68396., 438., 748.286, 
  1298., 13., 13.857, 540.78, 3.463, 5.916, 10.263, 0.103, 0.11, 0.81, "", 
  "", "", "", "", "", "", "", 21529., 1.321983*^6, 10.452, 0.17, 17394., 
  0.138, 0.043, 23.2, "people tested", "", "", "", "", "", "", "", "", "", 
  32.41, 1.26476458*^8, 347.778, 48.2, 27.049, 18.493, 39002.223, "", 79.37, 
  5.72, 11.2, 33.7, "", 13.05, 84.63, 0.919}, 
 {"JPN", "Asia", "Japan", "2020-09-01", 69023., 627., 733.571, 1313., 15., 
  13.429, 545.738, 4.957, 5.8, 10.381, 0.119, 0.106, 0.79, "", "", "", "", 
  "", "", "", "", 18131., 1.340114*^6, 10.596, 0.143, 17378., 0.137, 0.042, 
  23.7, "people tested", "", "", "", "", "", "", "", "", "", 32.41, 
  1.26476458*^8, 347.778, 48.2, 27.049, 18.493, 39002.223, "", 79.37, 5.72, 
  11.2, 33.7, "", 13.05, 84.63, 0.919}, {"JPN", "Asia", "Japan", 
  "2020-09-02", 69619., 596., 691.429, 1327., 14., 13.857, 550.45, 4.712, 
  5.467, 10.492, 0.111, 0.11, 0.77, "", "", "", "", "", "", "", "", 24123., 
  1.364237*^6, 10.786, 0.191, 18060., 0.143, 0.038, 26.1, "people tested", 
  "", "", "", "", "", "", "", "", "", 32.41, 1.26476458*^8, 347.778, 48.2, 
  27.049, 18.493, 39002.223, "", 79.37, 5.72, 11.2, 33.7, "", 13.05, 84.63, 
  0.919}, {"JPN", "Asia", "Japan", "2020-09-03", 70278., 659., 660.714, 
  1334., 7., 13.286, 555.661, 5.21, 5.224, 10.547, 0.055, 0.105, 0.76, "", 
  "", "", "", "", "", "", "", 22991., 1.387228*^6, 10.968, 0.182, 18266., 
  0.144, 0.036, 27.6, "people tested", "", "", "", "", "", "", "", "", "", 
  32.41, 1.26476458*^8, 347.778, 48.2, 27.049, 18.493, 39002.223, "", 79.37, 
  5.72, 11.2, 33.7, "", 13.05, 84.63, 0.919}, 
 {"JPN", "Asia", "Japan", "2020-09-04", 70866., 588., 623.857, 1352., 18., 
  14.429, 560.31, 4.649, 4.933, 10.69, 0.142, 0.114, 0.75, "", "", "", "", 
  "", "", "", "", 15457., 1.402685*^6, 11.09, 0.122, 17818., 0.141, 0.035, 
  28.6, "people tested", "", "", "", "", "", "", "", "", "", 32.41, 
  1.26476458*^8, 347.778, 48.2, 27.049, 18.493, 39002.223, "", 79.37, 5.72, 
  11.2, 33.7, "", 13.05, 84.63, 0.919}, {"JPN", "Asia", "Japan", 
  "2020-09-05", 71467., 601., 587.714, 1361., 9., 12.857, 565.062, 4.752, 
  4.647, 10.761, 0.071, 0.102, 0.76, "", "", "", "", "", "", "", "", 11930., 
  1.414615*^6, 11.185, 0.094, 17677., 0.14, 0.033, 30.1, "people tested", "", 
  "", "", "", "", "", "", "", "", 32.41, 1.26476458*^8, 347.778, 48.2, 
  27.049, 18.493, 39002.223, "", 79.37, 5.72, 11.2, 33.7, "", 13.05, 84.63, 
  0.919}, {"JPN", "Asia", "Japan", "2020-09-06", 71918., 451., 565.714, 
  1366., 5., 11.571, 568.628, 3.566, 4.473, 10.8, 0.04, 0.091, 0.79, "", "", 
  "", "", "", "", "", "", 4175., 1.41879*^6, 11.218, 0.033, 16905., 0.134, 
  0.033, 29.9, "people tested", "", "", "", "", "", "", "", "", "", 32.41, 
  1.26476458*^8, 347.778, 48.2, 27.049, 18.493, 39002.223, "", 79.37, 5.72, 
  11.2, 33.7, "", 13.05, 84.63, 0.919}, {"JPN", "Asia", "Japan", 
  "2020-09-07", 72213., 295., 545.286, 1377., 11., 11.286, 570.96, 2.332, 
  4.311, 10.887, 0.087, 0.089, 0.82, "", "", "", "", "", "", "", "", 24012., 
  1.442802*^6, 11.408, 0.19, 17260., 0.136, 0.032, 31.7, "people tested", "", 
  "", "", "", "", "", "", "", "", 32.41, 1.26476458*^8, 347.778, 48.2, 
  27.049, 18.493, 39002.223, "", 79.37, 5.72, 11.2, 33.7, "", 13.05, 84.63, 
  0.919}, {"JPN", "Asia", "Japan", "2020-09-08", 72724., 511., 528.714, 
  1398., 21., 12.143, 575., 4.04, 4.18, 11.053, 0.166, 0.096, 0.84, "", "", 
  "", "", "", "", "", "", 14637., 1.457439*^6, 11.523, 0.116, 16761., 0.133, 
  0.032, 31.7, "people tested", "", "", "", "", "", "", "", "", "", 32.41, 
  1.26476458*^8, 347.778, 48.2, 27.049, 18.493, 39002.223, "", 79.37, 5.72, 
  11.2, 33.7, "", 13.05, 84.63, 0.919}, {"JPN", "Asia", "Japan", 
  "2020-09-09", 73264., 540., 520.714, 1412., 14., 12.143, 579.27, 4.27, 
  4.117, 11.164, 0.111, 0.096, 0.86, "", "", "", "", "", "", "", "", 23072., 
  1.480511*^6, 11.706, 0.182, 16611., 0.131, 0.031, 31.9, "people tested", 
  "", "", "", "", "", "", "", "", "", 32.41, 1.26476458*^8, 347.778, 48.2, 
  27.049, 18.493, 39002.223, "", 79.37, 5.72, 11.2, 33.7, "", 13.05, 84.63, 
  0.919}, {"JPN", "Asia", "Japan", "2020-09-10", 73916., 652., 519.714, 
  1416., 4., 11.714, 584.425, 5.155, 4.109, 11.196, 0.032, 0.093, 0.88, "", 
  "", "", "", "", "", "", "", 22306., 1.502817*^6, 11.882, 0.176, 16513., 
  0.131, 0.031, 31.8, "people tested", "", "", "", "", "", "", "", "", "", 
  35.19, 1.26476458*^8, 347.778, 48.2, 27.049, 18.493, 39002.223, "", 79.37, 
  5.72, 11.2, 33.7, "", 13.05, 84.63, 0.919}, 
 {"JPN", "Asia", "Japan", "2020-09-11", 74558., 642., 527.429, 1428., 12., 
  10.857, 589.501, 5.076, 4.17, 11.291, 0.095, 0.086, 0.89, "", "", "", "", 
  "", "", "", "", 16479., 1.519296*^6, 12.012, 0.13, 16659., 0.132, 0.032, 
  31.6, "people tested", "", "", "", "", "", "", "", "", "", 35.19, 
  1.26476458*^8, 347.778, 48.2, 27.049, 18.493, 39002.223, "", 79.37, 5.72, 
  11.2, 33.7, "", 13.05, 84.63, 0.919}, {"JPN", "Asia", "Japan", 
  "2020-09-12", 75206., 648., 534.143, 1441., 13., 11.429, 594.624, 5.123, 
  4.223, 11.393, 0.103, 0.09, 0.89, "", "", "", "", "", "", "", "", 10545., 
  1.529841*^6, 12.096, 0.083, 16461., 0.13, 0.032, 30.8, "people tested", "", 
  "", "", "", "", "", "", "", "", 35.19, 1.26476458*^8, 347.778, 48.2, 
  27.049, 18.493, 39002.223, "", 79.37, 5.72, 11.2, 33.7, "", 13.05, 84.63, 
  0.919}, {"JPN", "Asia", "Japan", "2020-09-13", 75646., 440., 532.571, 
  1448., 7., 11.714, 598.103, 3.479, 4.211, 11.449, 0.055, 0.093, 0.89, "", 
  "", "", "", "", "", "", "", 472., 1.530313*^6, 12.1, 0.004, 15932., 0.126, 
  0.033, 29.9, "people tested", "", "", "", "", "", "", "", "", "", 35.19, 
  1.26476458*^8, 347.778, 48.2, 27.049, 18.493, 39002.223, "", 79.37, 5.72, 
  11.2, 33.7, "", 13.05, 84.63, 0.919}, {"JPN", "Asia", "Japan", 
  "2020-09-14", 75914., 268., 528.714, 1455., 7., 11.143, 600.222, 2.119, 
  4.18, 11.504, 0.055, 0.088, 0.9, "", "", "", "", "", "", "", "", 25446., 
  1.555759*^6, 12.301, 0.201, 16137., 0.128, 0.033, 30.5, "people tested", 
  "", "", "", "", "", "", "", "", "", 35.19, 1.26476458*^8, 347.778, 48.2, 
  27.049, 18.493, 39002.223, "", 79.37, 5.72, 11.2, 33.7, "", 13.05, 84.63, 
  0.919}, {"JPN", "Asia", "Japan", "2020-09-15", 76446., 532., 531.714, 
  1463., 8., 9.286, 604.429, 4.206, 4.204, 11.567, 0.063, 0.073, 0.91, "", 
  "", "", "", "", "", "", "", 20163., 1.575922*^6, 12.46, 0.159, 16926., 
  0.134, 0.031, 31.8, "people tested", "", "", "", "", "", "", "", "", "", 
  35.19, 1.26476458*^8, 347.778, 48.2, 27.049, 18.493, 39002.223, "", 79.37, 
  5.72, 11.2, 33.7, "", 13.05, 84.63, 0.919}, 
 {"JPN", "Asia", "Japan", "2020-09-16", 76997., 551., 533.286, 1481., 18., 
  9.857, 608.785, 4.357, 4.216, 11.71, 0.142, 0.078, 0.91, "", "", "", "", 
  "", "", "", "", 18314., 1.594236*^6, 12.605, 0.145, 16246., 0.128, 0.033, 
  30.5, "people tested", "", "", "", "", "", "", "", "", "", 35.19, 
  1.26476458*^8, 347.778, 48.2, 27.049, 18.493, 39002.223, "", 79.37, 5.72, 
  11.2, 33.7, "", 13.05, 84.63, 0.919}, {"JPN", "Asia", "Japan", 
  "2020-09-17", 77488., 491., 510.286, 1490., 9., 10.571, 612.667, 3.882, 
  4.035, 11.781, 0.071, 0.084, 0.89, "", "", "", "", "", "", "", "", 23313., 
  1.617549*^6, 12.789, 0.184, 16390., 0.13, 0.031, 32.1, "people tested", "", 
  "", "", "", "", "", "", "", "", 35.19, 1.26476458*^8, 347.778, 48.2, 
  27.049, 18.493, 39002.223, "", 79.37, 5.72, 11.2, 33.7, "", 13.05, 84.63, 
  0.919}, {"JPN", "Asia", "Japan", "2020-09-18", 78061., 573., 500.429, 
  1500., 10., 10.286, 617.198, 4.53, 3.957, 11.86, 0.079, 0.081, 0.9, "", "", 
  "", "", "", "", "", "", 17605., 1.635154*^6, 12.929, 0.139, 16551., 0.131, 
  0.03, 33.1, "people tested", "", "", "", "", "", "", "", "", "", 35.19, 
  1.26476458*^8, 347.778, 48.2, 27.049, 18.493, 39002.223, "", 79.37, 5.72, 
  11.2, 33.7, "", 13.05, 84.63, 0.919}, {"JPN", "Asia", "Japan", 
  "2020-09-19", 78662., 601., 493.714, 1504., 4., 9., 621.95, 4.752, 3.904, 
  11.892, 0.032, 0.071, 0.9, "", "", "", "", "", "", "", "", 9530., 
  1.644684*^6, 13.004, 0.075, 16406., 0.13, 0.03, 33.2, "people tested", "", 
  "", "", "", "", "", "", "", "", 35.19, 1.26476458*^8, 347.778, 48.2, 
  27.049, 18.493, 39002.223, "", 79.37, 5.72, 11.2, 33.7, "", 13.05, 84.63, 
  0.919}, {"JPN", "Asia", "Japan", "2020-09-20", 79142., 480., 499.429, 
  1508., 4., 8.571, 625.745, 3.795, 3.949, 11.923, 0.032, 0.068, 0.9, "", "", 
  "", "", "", "", "", "", 6153., 1.650837*^6, 13.053, 0.049, 17218., 0.136, 
  0.029, 34.5, "people tested", "", "", "", "", "", "", "", "", "", 35.19, 
  1.26476458*^8, 347.778, 48.2, 27.049, 18.493, 39002.223, "", 79.37, 5.72, 
  11.2, 33.7, "", 13.05, 84.63, 0.919}, {"JPN", "Asia", "Japan", 
  "2020-09-21", 79462., 320., 506.857, 1518., 10., 9., 628.275, 2.53, 4.008, 
  12.002, 0.079, 0.071, 0.89, "", "", "", "", "", "", "", "", 2778., 
  1.653615*^6, 13.074, 0.022, 13979., 0.111, 0.036, 27.6, "people tested", 
  "", "", "", "", "", "", "", "", "", 35.19, 1.26476458*^8, 347.778, 48.2, 
  27.049, 18.493, 39002.223, "", 79.37, 5.72, 11.2, 33.7, "", 13.05, 84.63, 
  0.919}, {"JPN", "Asia", "Japan", "2020-09-22", 79773., 311., 475.286, 
  1519., 1., 8., 630.734, 2.459, 3.758, 12.01, 0.008, 0.063, 0.85, "", "", 
  "", "", "", "", "", "", 3386., 1.657001*^6, 13.101, 0.027, 11583., 0.092, 
  0.041, 24.4, "people tested", "", "", "", "", "", "", "", "", "", 35.19, 
  1.26476458*^8, 347.778, 48.2, 27.049, 18.493, 39002.223, "", 79.37, 5.72, 
  11.2, 33.7, "", 13.05, 84.63, 0.919}, {"JPN", "Asia", "Japan", 
  "2020-09-23", 80009., 236., 430.286, 1525., 6., 6.286, 632.6, 1.866, 3.402, 
  12.058, 0.047, 0.05, 0.85, "", "", "", "", "", "", "", "", 26925., 
  1.683926*^6, 13.314, 0.213, 12813., 0.101, 0.034, 29.8, "people tested", 
  "", "", "", "", "", "", "", "", "", 35.19, 1.26476458*^8, 347.778, 48.2, 
  27.049, 18.493, 39002.223, "", 79.37, 5.72, 11.2, 33.7, "", 13.05, 84.63, 
  0.919}, {"JPN", "Asia", "Japan", "2020-09-24", 80490., 481., 428.857, 
  1540., 15., 7.143, 636.403, 3.803, 3.391, 12.176, 0.119, 0.056, 0.91, "", 
  "", "", "", "", "", "", "", 19021., 1.702947*^6, 13.465, 0.15, 12200., 
  0.096, 0.035, 28.4, "people tested", "", "", "", "", "", "", "", "", "", 
  29.63, 1.26476458*^8, 347.778, 48.2, 27.049, 18.493, 39002.223, "", 79.37, 
  5.72, 11.2, 33.7, "", 13.05, 84.63, 0.919}, 
 {"JPN", "Asia", "Japan", "2020-09-25", 81054., 564., 427.571, 1544., 4., 
  6.286, 640.862, 4.459, 3.381, 12.208, 0.032, 0.05, 0.98, "", "", "", "", 
  "", "", "", "", 28526., 1.731473*^6, 13.69, 0.226, 13760., 0.109, 0.031, 
  32.2, "people tested", "", "", "", "", "", "", "", "", "", 29.63, 
  1.26476458*^8, 347.778, 48.2, 27.049, 18.493, 39002.223, "", 79.37, 5.72, 
  11.2, 33.7, "", 13.05, 84.63, 0.919}, {"JPN", "Asia", "Japan", 
  "2020-09-26", 81703., 649., 434.429, 1547., 3., 6.143, 645.994, 5.131, 
  3.435, 12.232, 0.024, 0.049, 1.03, "", "", "", "", "", "", "", "", 10522., 
  1.741995*^6, 13.773, 0.083, 13902., 0.11, 0.031, 32., "people tested", "", 
  "", "", "", "", "", "", "", "", 29.63, 1.26476458*^8, 347.778, 48.2, 
  27.049, 18.493, 39002.223, "", 79.37, 5.72, 11.2, 33.7, "", 13.05, 84.63, 
  0.919}, {"JPN", "Asia", "Japan", "2020-09-27", 82186., 483., 434.857, 
  1549., 2., 5.857, 649.813, 3.819, 3.438, 12.247, 0.016, 0.046, 1.05, "", 
  "", "", "", "", "", "", "", 4550., 1.746545*^6, 13.809, 0.036, 13673., 
  0.108, 0.032, 31.4, "people tested", "", "", "", "", "", "", "", "", "", 
  29.63, 1.26476458*^8, 347.778, 48.2, 27.049, 18.493, 39002.223, "", 79.37, 
  5.72, 11.2, 33.7, "", 13.05, 84.63, 0.919}, 
 {"JPN", "Asia", "Japan", "2020-09-28", 82484., 298., 431.714, 1561., 12., 
  6.143, 652.169, 2.356, 3.413, 12.342, 0.095, 0.049, 1.06, "", "", "", "", 
  "", "", "", "", 19750., 1.766295*^6, 13.965, 0.156, 16097., 0.127, 0.027, 
  37.3, "people tested", "", "", "", "", "", "", "", "", "", 29.63, 
  1.26476458*^8, 347.778, 48.2, 27.049, 18.493, 39002.223, "", 79.37, 5.72, 
  11.2, 33.7, "", 13.05, 84.63, 0.919}, {"JPN", "Asia", "Japan", 
  "2020-09-29", 83022., 538., 464.143, 1568., 7., 7., 656.423, 4.254, 3.67, 
  12.398, 0.055, 0.055, 1.07, "", "", "", "", "", "", "", "", 103676., 
  1.869971*^6, 14.785, 0.82, 30424., 0.241, 0.015, 65.5, "people tested", "", 
  "", "", "", "", "", "", "", "", 29.63, 1.26476458*^8, 347.778, 48.2, 
  27.049, 18.493, 39002.223, "", 79.37, 5.72, 11.2, 33.7, "", 13.05, 84.63, 
  0.919}, {"JPN", "Asia", "Japan", "2020-09-30", 83591., 569., 511.714, 
  1575., 7., 7.143, 660.921, 4.499, 4.046, 12.453, 0.055, 0.056, 1.07, "", 
  "", "", "", "", "", "", "", 19462., 1.889433*^6, 14.939, 0.154, 29358., 
  0.232, 0.017, 57.4, "people tested", "", "", "", "", "", "", "", "", "", 
  29.63, 1.26476458*^8, 347.778, 48.2, 27.049, 18.493, 39002.223, "", 79.37, 
  5.72, 11.2, 33.7, "", 13.05, 84.63, 0.919}, 
 {"JPN", "Asia", "Japan", "2020-10-01", 84244., 653., 536.286, 1580., 5., 
  5.714, 666.084, 5.163, 4.24, 12.492, 0.04, 0.045, 1.04, "", "", "", "", "", 
  "", "", "", 17671., 1.907104*^6, 15.079, 0.14, 29165., 0.231, 0.018, 54.4, 
  "people tested", "", "", "", "", "", "", "", "", "", 29.63, 1.26476458*^8, 
  347.778, 48.2, 27.049, 18.493, 39002.223, "", 79.37, 5.72, 11.2, 33.7, "", 
  13.05, 84.63, 0.919}, {"JPN", "Asia", "Japan", "2020-10-02", 84768., 524., 
  530.571, 1591., 11., 6.714, 670.227, 4.143, 4.195, 12.579, 0.087, 0.053, 
  1.01, "", "", "", "", "", "", "", "", 21860., 1.928964*^6, 15.252, 0.173, 
  28213., 0.223, 0.019, 53.2, "people tested", "", "", "", "", "", "", "", 
  "", "", 29.63, 1.26476458*^8, 347.778, 48.2, 27.049, 18.493, 39002.223, "", 
  79.37, 5.72, 11.2, 33.7, "", 13.05, 84.63, 0.919}, 
 {"JPN", "Asia", "Japan", "2020-10-03", 85345., 577., 520.286, 1594., 3., 
  6.714, 674.79, 4.562, 4.114, 12.603, 0.024, 0.053, 1., "", "", "", "", "", 
  "", "", "", 13684., 1.942648*^6, 15.36, 0.108, 28665., 0.227, 0.018, 55.1, 
  "people tested", "", "", "", "", "", "", "", "", "", 29.63, 1.26476458*^8, 
  347.778, 48.2, 27.049, 18.493, 39002.223, "", 79.37, 5.72, 11.2, 33.7, "", 
  13.05, 84.63, 0.919}, {"JPN", "Asia", "Japan", "2020-10-04", 85746., 401., 
  508.571, 1598., 4., 7., 677.96, 3.171, 4.021, 12.635, 0.032, 0.055, 1., "", 
  "", "", "", "", "", "", "", 4928., 1.947576*^6, 15.399, 0.039, 28719., 
  0.227, 0.018, 56.5, "people tested", "", "", "", "", "", "", "", "", "", 
  29.63, 1.26476458*^8, 347.778, 48.2, 27.049, 18.493, 39002.223, "", 79.37, 
  5.72, 11.2, 33.7, "", 13.05, 84.63, 0.919}, 
 {"JPN", "Asia", "Japan", "2020-10-05", 86027., 281., 506.143, 1602., 4., 
  5.857, 680.182, 2.222, 4.002, 12.666, 0.032, 0.046, 1.01, "", "", "", "", 
  "", "", "", "", 21865., 1.969441*^6, 15.572, 0.173, 29021., 0.229, 0.017, 
  57.3, "people tested", "", "", "", "", "", "", "", "", "", 29.63, 
  1.26476458*^8, 347.778, 48.2, 27.049, 18.493, 39002.223, "", 79.37, 5.72, 
  11.2, 33.7, "", 13.05, 84.63, 0.919}, {"JPN", "Asia", "Japan", 
  "2020-10-06", 86540., 513., 502.571, 1609., 7., 5.857, 684.238, 4.056, 
  3.974, 12.722, 0.055, 0.046, 1.03, "", "", "", "", "", "", "", "", 20435., 
  1.989876*^6, 15.733, 0.162, 17129., 0.135, 0.029, 34.1, "people tested", 
  "", "", "", "", "", "", "", "", "", 29.63, 1.26476458*^8, 347.778, 48.2, 
  27.049, 18.493, 39002.223, "", 79.37, 5.72, 11.2, 33.7, "", 13.05, 84.63, 
  0.919}, {"JPN", "Asia", "Japan", "2020-10-07", 87039., 499., 492.571, 
  1614., 5., 5.571, 688.183, 3.945, 3.895, 12.761, 0.04, 0.044, 1.03, "", "", 
  "", "", "", "", "", "", 21401., 2.011277*^6, 15.902, 0.169, 17406., 0.138, 
  0.028, 35.3, "people tested", "", "", "", "", "", "", "", "", "", 29.63, 
  1.26476458*^8, 347.778, 48.2, 27.049, 18.493, 39002.223, "", 79.37, 5.72, 
  11.2, 33.7, "", 13.05, 84.63, 0.919}, {"JPN", "Asia", "Japan", 
  "2020-10-08", 87679., 640., 490.714, 1617., 3., 5.286, 693.244, 5.06, 3.88, 
  12.785, 0.024, 0.042, 1.04, "", "", "", "", "", "", "", "", 21397., 
  2.032674*^6, 16.072, 0.169, 17939., 0.142, 0.027, 36.6, "people tested", 
  "", "", "", "", "", "", "", "", "", 29.63, 1.26476458*^8, 347.778, 48.2, 
  27.049, 18.493, 39002.223, "", 79.37, 5.72, 11.2, 33.7, "", 13.05, 84.63, 
  0.919}, {"JPN", "Asia", "Japan", "2020-10-09", 88267., 588., 499.857, 
  1623., 6., 4.571, 697.893, 4.649, 3.952, 12.832, 0.047, 0.036, 1.04, "", 
  "", "", "", "", "", "", "", 19697., 2.052371*^6, 16.227, 0.156, 17630., 
  0.139, 0.028, 35.3, "people tested", "", "", "", "", "", "", "", "", "", 
  29.63, 1.26476458*^8, 347.778, 48.2, 27.049, 18.493, 39002.223, "", 79.37, 
  5.72, 11.2, 33.7, "", 13.05, 84.63, 0.919}, 
 {"JPN", "Asia", "Japan", "2020-10-10", 88962., 695., 516.714, 1626., 3., 
  4.571, 703.388, 5.495, 4.085, 12.856, 0.024, 0.036, 1.04, "", "", "", "", 
  "", "", "", "", 10803., 2.063174*^6, 16.313, 0.085, 17218., 0.136, 0.03, 
  33.3, "people tested", "", "", "", "", "", "", "", "", "", 29.63, 
  1.26476458*^8, 347.778, 48.2, 27.049, 18.493, 39002.223, "", 79.37, 5.72, 
  11.2, 33.7, "", 13.05, 84.63, 0.919}, {"JPN", "Asia", "Japan", 
  "2020-10-11", 89400., 438., 522., 1628., 2., 4.286, 706.851, 3.463, 4.127, 
  12.872, 0.016, 0.034, 1.03, "", "", "", "", "", "", "", "", 5077., 
  2.068251*^6, 16.353, 0.04, 17239., 0.136, 0.03, 33., "people tested", "", 
  "", "", "", "", "", "", "", "", 29.63, 1.26476458*^8, 347.778, 48.2, 
  27.049, 18.493, 39002.223, "", 79.37, 5.72, 11.2, 33.7, "", 13.05, 84.63, 
  0.919}, {"JPN", "Asia", "Japan", "2020-10-12", 89652., 252., 517.857, 
  1631., 3., 4.143, 708.843, 1.992, 4.094, 12.896, 0.024, 0.033, 1.03, "", 
  "", "", "", "", "", "", "", 23235., 2.091486*^6, 16.537, 0.184, 17435., 
  0.138, 0.03, 33.7, "people tested", "", "", "", "", "", "", "", "", "", 
  29.63, 1.26476458*^8, 347.778, 48.2, 27.049, 18.493, 39002.223, "", 79.37, 
  5.72, 11.2, 33.7, "", 13.05, 84.63, 0.919}, 
 {"JPN", "Asia", "Japan", "2020-10-13", 90153., 501., 516.143, 1635., 4., 
  3.714, 712.805, 3.961, 4.081, 12.927, 0.032, 0.029, 1.04, "", "", "", "", 
  "", "", "", "", 19828., 2.111314*^6, 16.693, 0.157, 17348., 0.137, 0.03, 
  33.6, "people tested", "", "", "", "", "", "", "", "", "", 35.19, 
  1.26476458*^8, 347.778, 48.2, 27.049, 18.493, 39002.223, "", 79.37, 5.72, 
  11.2, 33.7, "", 13.05, 84.63, 0.919}, {"JPN", "Asia", "Japan", 
  "2020-10-14", 90694., 541., 522.143, 1646., 11., 4.571, 717.082, 4.277, 
  4.128, 13.014, 0.087, 0.036, 1.05, "", "", "", "", "", "", "", "", 21837., 
  2.133151*^6, 16.866, 0.173, 17411., 0.138, 0.03, 33.3, "people tested", "", 
  "", "", "", "", "", "", "", "", 35.19, 1.26476458*^8, 347.778, 48.2, 
  27.049, 18.493, 39002.223, "", 79.37, 5.72, 11.2, 33.7, "", 13.05, 84.63, 
  0.919}, {"JPN", "Asia", "Japan", "2020-10-15", 91402., 708., 531.857, 
  1650., 4., 4.714, 722.68, 5.598, 4.205, 13.046, 0.032, 0.037, 1.06, "", "", 
  "", "", "", "", "", "", 20737., 2.153888*^6, 17.03, 0.164, 17316., 0.137, 
  0.031, 32.6, "people tested", "", "", "", "", "", "", "", "", "", 35.19, 
  1.26476458*^8, 347.778, 48.2, 27.049, 18.493, 39002.223, "", 79.37, 5.72, 
  11.2, 33.7, "", 13.05, 84.63, 0.919}, {"JPN", "Asia", "Japan", 
  "2020-10-16", 92044., 642., 539.571, 1664., 14., 5.857, 727.756, 5.076, 
  4.266, 13.157, 0.111, 0.046, 1.04, "", "", "", "", "", "", "", "", 20701., 
  2.174589*^6, 17.194, 0.164, 17460., 0.138, 0.031, 32.4, "people tested", 
  "", "", "", "", "", "", "", "", "", 35.19, 1.26476458*^8, 347.778, 48.2, 
  27.049, 18.493, 39002.223, "", 79.37, 5.72, 11.2, 33.7, "", 13.05, 84.63, 
  0.919}, {"JPN", "Asia", "Japan", "2020-10-17", 92670., 626., 529.714, 
  1670., 6., 6.286, 732.706, 4.95, 4.188, 13.204, 0.047, 0.05, 1.03, "", "", 
  "", "", "", "", "", "", 9896., 2.184485*^6, 17.272, 0.078, 17330., 0.137, 
  0.031, 32.7, "people tested", "", "", "", "", "", "", "", "", "", 35.19, 
  1.26476458*^8, 347.778, 48.2, 27.049, 18.493, 39002.223, "", 79.37, 5.72, 
  11.2, 33.7, "", 13.05, 84.63, 0.919}, {"JPN", "Asia", "Japan", 
  "2020-10-18", 93098., 428., 528.286, 1672., 2., 6.286, 736.09, 3.384, 
  4.177, 13.22, 0.016, 0.05, 1.03, "", "", "", "", "", "", "", "", 5123., 
  2.189608*^6, 17.312, 0.041, 17337., 0.137, 0.03, 32.8, "people tested", "", 
  "", "", "", "", "", "", "", "", 35.19, 1.26476458*^8, 347.778, 48.2, 
  27.049, 18.493, 39002.223, "", 79.37, 5.72, 11.2, 33.7, "", 13.05, 84.63, 
  0.919}, {"JPN", "Asia", "Japan", "2020-10-19", 93408., 310., 536.571, 
  1676., 4., 6.429, 738.541, 2.451, 4.242, 13.251, 0.032, 0.051, 1.04, "", 
  "", "", "", "", "", "", "", 21920., 2.211528*^6, 17.486, 0.173, 17149., 
  0.136, 0.031, 32., "people tested", "", "", "", "", "", "", "", "", "", 
  35.19, 1.26476458*^8, 347.778, 48.2, 27.049, 18.493, 39002.223, "", 79.37, 
  5.72, 11.2, 33.7, "", 13.05, 84.63, 0.919}, 
 {"JPN", "Asia", "Japan", "2020-10-20", 93895., 487., 534.571, 1679., 3., 
  6.286, 742.391, 3.851, 4.227, 13.275, 0.024, 0.05, 1.05, "", "", "", "", 
  "", "", "", "", 15486., 2.227014*^6, 17.608, 0.122, 16529., 0.131, 0.032, 
  30.9, "people tested", "", "", "", "", "", "", "", "", "", 35.19, 
  1.26476458*^8, 347.778, 48.2, 27.049, 18.493, 39002.223, "", 79.37, 5.72, 
  11.2, 33.7, "", 13.05, 84.63, 0.919}, {"JPN", "Asia", "Japan", 
  "2020-10-21", 94515., 620., 545.857, 1686., 7., 5.714, 747.293, 4.902, 
  4.316, 13.331, 0.055, 0.045, 1.07, "", "", "", "", "", "", "", "", 22144., 
  2.249158*^6, 17.783, 0.175, 16572., 0.131, 0.033, 30.4, "people tested", 
  "", "", "", "", "", "", "", "", "", 35.19, 1.26476458*^8, 347.778, 48.2, 
  27.049, 18.493, 39002.223, "", 79.37, 5.72, 11.2, 33.7, "", 13.05, 84.63, 
  0.919}, {"JPN", "Asia", "Japan", "2020-10-22", 95134., 619., 533.143, 
  1697., 11., 6.714, 752.187, 4.894, 4.215, 13.418, 0.087, 0.053, 1.08, "", 
  "", "", "", "", "", "", "", 23418., 2.272576*^6, 17.968, 0.185, 16955., 
  0.134, 0.031, 31.8, "people tested", "", "", "", "", "", "", "", "", "", 
  35.19, 1.26476458*^8, 347.778, 48.2, 27.049, 18.493, 39002.223, "", 79.37, 
  5.72, 11.2, 33.7, "", 13.05, 84.63, 0.919}, 
 {"JPN", "Asia", "Japan", "2020-10-23", 95868., 734., 546.286, 1706., 9., 6., 
  757.991, 5.803, 4.319, 13.489, 0.071, 0.047, 1.1, "", "", "", "", "", "", 
  "", "", 22880., 2.295456*^6, 18.149, 0.181, 17267., 0.137, 0.032, 31.6, 
  "people tested", "", "", "", "", "", "", "", "", "", 35.19, 1.26476458*^8, 
  347.778, 48.2, 27.049, 18.493, 39002.223, "", 79.37, 5.72, 11.2, 33.7, "", 
  13.05, 84.63, 0.919}, {"JPN", "Asia", "Japan", "2020-10-24", 96599., 731., 
  561.286, 1710., 4., 5.714, 763.771, 5.78, 4.438, 13.52, 0.032, 0.045, 1.11, 
  "", "", "", "", "", "", "", "", 13211., 2.308667*^6, 18.254, 0.104, 17740., 
  0.14, 0.032, 31.6, "people tested", "", "", "", "", "", "", "", "", "", 
  35.19, 1.26476458*^8, 347.778, 48.2, 27.049, 18.493, 39002.223, "", 79.37, 
  5.72, 11.2, 33.7, "", 13.05, 84.63, 0.919}, 
 {"JPN", "Asia", "Japan", "2020-10-25", 97095., 496., 571., 1716., 6., 6.286, 
  767.692, 3.922, 4.515, 13.568, 0.047, 0.05, 1.12, "", "", "", "", "", "", 
  "", "", 5427., 2.314094*^6, 18.297, 0.043, 17784., 0.141, 0.032, 31.1, 
  "people tested", "", "", "", "", "", "", "", "", "", 35.19, 1.26476458*^8, 
  347.778, 48.2, 27.049, 18.493, 39002.223, "", 79.37, 5.72, 11.2, 33.7, "", 
  13.05, 84.63, 0.919}, {"JPN", "Asia", "Japan", "2020-10-26", 97503., 408., 
  585., 1721., 5., 6.429, 770.918, 3.226, 4.625, 13.607, 0.04, 0.051, 1.14, 
  "", "", "", "", "", "", "", "", 22602., 2.336696*^6, 18.475, 0.179, 17881., 
  0.141, 0.033, 30.6, "people tested", "", "", "", "", "", "", "", "", "", 
  35.19, 1.26476458*^8, 347.778, 48.2, 27.049, 18.493, 39002.223, "", 79.37, 
  5.72, 11.2, 33.7, "", 13.05, 84.63, 0.919}, 
 {"JPN", "Asia", "Japan", "2020-10-27", 98146., 643., 607.286, 1726., 5., 
  6.714, 776.002, 5.084, 4.802, 13.647, 0.04, 0.053, 1.15, "", "", "", "", 
  "", "", "", "", 25714., 2.36241*^6, 18.679, 0.203, 19342., 0.153, 0.031, 
  31.8, "people tested", "", "", "", "", "", "", "", "", "", 35.19, 
  1.26476458*^8, 347.778, 48.2, 27.049, 18.493, 39002.223, "", 79.37, 5.72, 
  11.2, 33.7, "", 13.05, 84.63, 0.919}, {"JPN", "Asia", "Japan", 
  "2020-10-28", 98877., 731., 623.143, 1731., 5., 6.429, 781.782, 5.78, 
  4.927, 13.686, 0.04, 0.051, 1.16, "", "", "", "", "", "", "", "", 23064., 
  2.385474*^6, 18.861, 0.182, 19474., 0.154, 0.032, 31.3, "people tested", 
  "", "", "", "", "", "", "", "", "", 35.19, 1.26476458*^8, 347.778, 48.2, 
  27.049, 18.493, 39002.223, "", 79.37, 5.72, 11.2, 33.7, "", 13.05, 84.63, 
  0.919}, {"JPN", "Asia", "Japan", "2020-10-29", 99674., 797., 648.571, 
  1748., 17., 7.286, 788.083, 6.302, 5.128, 13.821, 0.134, 0.058, 1.16, "", 
  "", "", "", "", "", "", "", 20504., 2.405978*^6, 19.023, 0.162, 19057., 
  0.151, 0.034, 29.4, "people tested", "", "", "", "", "", "", "", "", "", 
  35.19, 1.26476458*^8, 347.778, 48.2, 27.049, 18.493, 39002.223, "", 79.37, 
  5.72, 11.2, 33.7, "", 13.05, 84.63, 0.919}, 
 {"JPN", "Asia", "Japan", "2020-10-30", 100450., 776., 654.571, 1756., 8., 
  7.143, 794.219, 6.136, 5.175, 13.884, 0.063, 0.056, 1.15, "", "", "", "", 
  "", "", "", "", 21782., 2.42776*^6, 19.195, 0.172, 18901., 0.149, 0.035, 
  28.9, "people tested", "", "", "", "", "", "", "", "", "", 35.19, 
  1.26476458*^8, 347.778, 48.2, 27.049, 18.493, 39002.223, "", 79.37, 5.72, 
  11.2, 33.7, "", 13.05, 84.63, 0.919}, {"JPN", "Asia", "Japan", 
  "2020-10-31", 101327., 877., 675.429, 1769., 13., 8.429, 801.153, 6.934, 
  5.34, 13.987, 0.103, 0.067, 1.17, "", "", "", "", "", "", "", "", 11398., 
  2.439158*^6, 19.285, 0.09, 18642., 0.147, 0.036, 27.6, "people tested", "", 
  "", "", "", "", "", "", "", "", 35.19, 1.26476458*^8, 347.778, 48.2, 
  27.049, 18.493, 39002.223, "", 79.37, 5.72, 11.2, 33.7, "", 13.05, 84.63, 
  0.919}, {"JPN", "Asia", "Japan", "2020-11-01", 101943., 616., 692.571, 
  1776., 7., 8.571, 806.024, 4.87, 5.476, 14.042, 0.055, 0.068, 1.18, "", "", 
  "", "", "", "", "", "", 6214., 2.445372*^6, 19.335, 0.049, 18754., 0.148, 
  0.037, 27.1, "people tested", "", "", "", "", "", "", "", "", "", 35.19, 
  1.26476458*^8, 347.778, 48.2, 27.049, 18.493, 39002.223, "", 79.37, 5.72, 
  11.2, 33.7, "", 13.05, 84.63, 0.919}, {"JPN", "Asia", "Japan", 
  "2020-11-02", 102431., 488., 704., 1787., 11., 9.429, 809.882, 3.858, 
  5.566, 14.129, 0.087, 0.075, 1.2, "", "", "", "", "", "", "", "", 21535., 
  2.466907*^6, 19.505, 0.17, 18602., 0.147, 0.038, 26.4, "people tested", "", 
  "", "", "", "", "", "", "", "", 35.19, 1.26476458*^8, 347.778, 48.2, 
  27.049, 18.493, 39002.223, "", 79.37, 5.72, 11.2, 33.7, "", 13.05, 84.63, 
  0.919}, {"JPN", "Asia", "Japan", "2020-11-03", 103309., 878., 737.571, 
  1794., 7., 9.714, 816.824, 6.942, 5.832, 14.184, 0.055, 0.077, 1.22, "", 
  "", "", "", "", "", "", "", 7477., 2.474384*^6, 19.564, 0.059, 15996., 
  0.126, 0.046, 21.7, "people tested", "", "", "", "", "", "", "", "", "", 
  35.19, 1.26476458*^8, 347.778, 48.2, 27.049, 18.493, 39002.223, "", 79.37, 
  5.72, 11.2, 33.7, "", 13.05, 84.63, 0.919}, 
 {"JPN", "Asia", "Japan", "2020-11-04", 103928., 619., 721.571, 1799., 5., 
  9.714, 821.718, 4.894, 5.705, 14.224, 0.04, 0.077, 1.22, "", "", "", "", 
  "", "", "", "", 21840., 2.496224*^6, 19.737, 0.173, 15821., 0.125, 0.046, 
  21.9, "people tested", "", "", "", "", "", "", "", "", "", 35.19, 
  1.26476458*^8, 347.778, 48.2, 27.049, 18.493, 39002.223, "", 79.37, 5.72, 
  11.2, 33.7, "", 13.05, 84.63, 0.919}, {"JPN", "Asia", "Japan", 
  "2020-11-05", 104964., 1036., 755.714, 1806., 7., 8.286, 829.909, 8.191, 
  5.975, 14.279, 0.055, 0.066, 1.28, "", "", "", "", "", "", "", "", 29533., 
  2.525757*^6, 19.97, 0.234, 17111., 0.135, 0.044, 22.6, "people tested", "", 
  "", "", "", "", "", "", "", "", 35.19, 1.26476458*^8, 347.778, 48.2, 
  27.049, 18.493, 39002.223, "", 79.37, 5.72, 11.2, 33.7, "", 13.05, 84.63, 
  0.919}, {"JPN", "Asia", "Japan", "2020-11-06", 106136., 1172., 812.286, 
  1810., 4., 7.714, 839.176, 9.267, 6.422, 14.311, 0.032, 0.061, 1.33, "", 
  "", "", "", "", "", "", "", 28237., 2.553994*^6, 20.193, 0.223, 18033., 
  0.143, 0.045, 22.2, "people tested", "", "", "", "", "", "", "", "", "", 
  35.19, 1.26476458*^8, 347.778, 48.2, 27.049, 18.493, 39002.223, "", 79.37, 
  5.72, 11.2, 33.7, "", 13.05, 84.63, 0.919}, 
 {"JPN", "Asia", "Japan", "2020-11-07", 107439., 1303., 873.143, 1815., 5., 
  6.571, 849.478, 10.302, 6.904, 14.35, 0.04, 0.052, 1.36, "", "", "", "", 
  "", "", "", "", 13460., 2.567454*^6, 20.3, 0.106, 18328., 0.145, 0.048, 
  21., "people tested", "", "", "", "", "", "", "", "", "", 37.04, 
  1.26476458*^8, 347.778, 48.2, 27.049, 18.493, 39002.223, "", 79.37, 5.72, 
  11.2, 33.7, "", 13.05, 84.63, 0.919}, {"JPN", "Asia", "Japan", 
  "2020-11-08", 108394., 955., 921.571, 1821., 6., 6.429, 857.029, 7.551, 
  7.287, 14.398, 0.047, 0.051, 1.37, "", "", "", "", "", "", "", "", 8004., 
  2.575458*^6, 20.363, 0.063, 18584., 0.147, 0.05, 20.2, "people tested", "", 
  "", "", "", "", "", "", "", "", 37.04, 1.26476458*^8, 347.778, 48.2, 
  27.049, 18.493, 39002.223, "", 79.37, 5.72, 11.2, 33.7, "", 13.05, 84.63, 
  0.919}, {"JPN", "Asia", "Japan", "2020-11-09", 109191., 797., 965.714, 
  1834., 13., 6.714, 863.331, 6.302, 7.636, 14.501, 0.103, 0.053, 1.39, "", 
  "", "", "", "", "", "", "", 25476., 2.600934*^6, 20.565, 0.201, 19147., 
  0.151, 0.05, 19.8, "people tested", "", "", "", "", "", "", "", "", "", 
  37.04, 1.26476458*^8, 347.778, 48.2, 27.049, 18.493, 39002.223, "", 79.37, 
  5.72, 11.2, 33.7, "", 13.05, 84.63, 0.919}, 
 {"JPN", "Asia", "Japan", "2020-11-10", 110487., 1296., 1025.429, 1840., 6., 
  6.571, 873.578, 10.247, 8.108, 14.548, 0.047, 0.052, 1.41, "", "", "", "", 
  "", "", "", "", 25179., 2.626113*^6, 20.764, 0.199, 21676., 0.171, 0.047, 
  21.1, "people tested", "", "", "", "", "", "", "", "", "", 37.04, 
  1.26476458*^8, 347.778, 48.2, 27.049, 18.493, 39002.223, "", 79.37, 5.72, 
  11.2, 33.7, "", 13.05, 84.63, 0.919}, {"JPN", "Asia", "Japan", 
  "2020-11-11", 112011., 1524., 1154.714, 1847., 7., 6.857, 885.627, 12.05, 
  9.13, 14.604, 0.055, 0.054, 1.42, "", "", "", "", "", "", "", "", 33681., 
  2.659794*^6, 21.03, 0.266, 23367., 0.185, 0.049, 20.2, "people tested", "", 
  "", "", "", "", "", "", "", "", 37.04, 1.26476458*^8, 347.778, 48.2, 
  27.049, 18.493, 39002.223, "", 79.37, 5.72, 11.2, 33.7, "", 13.05, 84.63, 
  0.919}, {"JPN", "Asia", "Japan", "2020-11-12", 113655., 1644., 1241.571, 
  1854., 7., 6.857, 898.626, 12.998, 9.817, 14.659, 0.055, 0.054, 1.4, "", 
  "", "", "", "", "", "", "", 29912., 2.689706*^6, 21.266, 0.237, 23421., 
  0.185, 0.053, 18.9, "people tested", "", "", "", "", "", "", "", "", "", 
  37.04, 1.26476458*^8, 347.778, 48.2, 27.049, 18.493, 39002.223, "", 79.37, 
  5.72, 11.2, 33.7, "", 13.05, 84.63, 0.919}, 
 {"JPN", "Asia", "Japan", "2020-11-13", 115360., 1705., 1317.714, 1864., 10., 
  7.714, 912.107, 13.481, 10.419, 14.738, 0.079, 0.061, 1.38, "", "", "", "", 
  "", "", "", "", 24038., 2.713744*^6, 21.457, 0.19, 22821., 0.18, 0.058, 
  17.3, "people tested", "", "", "", "", "", "", "", "", "", 37.04, 
  1.26476458*^8, 347.778, 48.2, 27.049, 18.493, 39002.223, "", 79.37, 5.72, 
  11.2, 33.7, "", 13.05, 84.63, 0.919}, {"JPN", "Asia", "Japan", 
  "2020-11-14", 117113., 1753., 1382., 1865., 1., 7.143, 925.967, 13.86, 
  10.927, 14.746, 0.008, 0.056, 1.36, "", "", "", "", "", "", "", "", 16651., 
  2.730395*^6, 21.588, 0.132, 23277., 0.184, 0.059, 16.8, "people tested", 
  "", "", "", "", "", "", "", "", "", 37.04, 1.26476458*^8, 347.778, 48.2, 
  27.049, 18.493, 39002.223, "", 79.37, 5.72, 11.2, 33.7, "", 13.05, 84.63, 
  0.919}, {"JPN", "Asia", "Japan", "2020-11-15", 118611., 1498., 1459.571, 
  1874., 9., 7.571, 937.811, 11.844, 11.54, 14.817, 0.071, 0.06, 1.36, "", 
  "", "", "", "", "", "", "", 9127., 2.739522*^6, 21.66, 0.072, 23438., 
  0.185, 0.062, 16.1, "people tested", "", "", "", "", "", "", "", "", "", 
  37.04, 1.26476458*^8, 347.778, 48.2, 27.049, 18.493, 39002.223, "", 79.37, 
  5.72, 11.2, 33.7, "", 13.05, 84.63, 0.919}, 
 {"JPN", "Asia", "Japan", "2020-11-16", 119557., 946., 1480.857, 1883., 9., 
  7., 945.291, 7.48, 11.709, 14.888, 0.071, 0.055, 1.35, "", "", "", "", "", 
  "", "", "", 30109., 2.769631*^6, 21.898, 0.238, 24100., 0.191, 0.061, 16.3, 
  "people tested", "", "", "", "", "", "", "", "", "", 37.04, 1.26476458*^8, 
  347.778, 48.2, 27.049, 18.493, 39002.223, "", 79.37, 5.72, 11.2, 33.7, "", 
  13.05, 84.63, 0.919}, {"JPN", "Asia", "Japan", "2020-11-17", 121247., 
  1690., 1537.143, 1895., 12., 7.857, 958.653, 13.362, 12.154, 14.983, 0.095, 
  0.062, 1.37, "", "", "", "", "", "", "", "", 27634., 2.797265*^6, 22.117, 
  0.218, 24450., 0.193, 0.063, 15.9, "people tested", "", "", "", "", "", "", 
  "", "", "", 37.04, 1.26476458*^8, 347.778, 48.2, 27.049, 18.493, 39002.223, 
  "", 79.37, 5.72, 11.2, 33.7, "", 13.05, 84.63, 0.919}, 
 {"JPN", "Asia", "Japan", "2020-11-18", 123477., 2230., 1638., 1908., 13., 
  8.714, 976.284, 17.632, 12.951, 15.086, 0.103, 0.069, 1.38, "", "", "", "", 
  "", "", "", "", 34630., 2.831895*^6, 22.391, 0.274, 24586., 0.194, 0.067, 
  15., "people tested", "", "", "", "", "", "", "", "", "", 37.04, 
  1.26476458*^8, 347.778, 48.2, 27.049, 18.493, 39002.223, "", 79.37, 5.72, 
  11.2, 33.7, "", 13.05, 84.63, 0.919}, {"JPN", "Asia", "Japan", 
  "2020-11-19", 125859., 2382., 1743.429, 1920., 12., 9.429, 995.118, 18.834, 
  13.785, 15.181, 0.095, 0.075, 1.37, "", "", "", "", "", "", "", "", 37810., 
  2.869705*^6, 22.69, 0.299, 25714., 0.203, 0.068, 14.7, "people tested", "", 
  "", "", "", "", "", "", "", "", 37.04, 1.26476458*^8, 347.778, 48.2, 
  27.049, 18.493, 39002.223, "", 79.37, 5.72, 11.2, 33.7, "", 13.05, 84.63, 
  0.919}, {"JPN", "Asia", "Japan", "2020-11-20", 128285., 2426., 1846.429, 
  1930., 10., 9.429, 1014.299, 19.181, 14.599, 15.26, 0.079, 0.075, 1.34, "", 
  "", "", "", "", "", "", "", 41770., 2.911475*^6, 23.02, 0.33, 28247., 
  0.223, 0.065, 15.3, "people tested", "", "", "", "", "", "", "", "", "", 
  37.04, 1.26476458*^8, 347.778, 48.2, 27.049, 18.493, 39002.223, "", 79.37, 
  5.72, 11.2, 33.7, "", 13.05, 84.63, 0.919}, 
 {"JPN", "Asia", "Japan", "2020-11-21", 130871., 2586., 1965.429, 1932., 2., 
  9.571, 1034.746, 20.446, 15.54, 15.276, 0.016, 0.076, 1.3, "", "", "", "", 
  "", "", "", "", 24924., 2.936399*^6, 23.217, 0.197, 29429., 0.233, 0.067, 
  15., "people tested", "", "", "", "", "", "", "", "", "", 37.04, 
  1.26476458*^8, 347.778, 48.2, 27.049, 18.493, 39002.223, "", 79.37, 5.72, 
  11.2, 33.7, "", 13.05, 84.63, 0.919}, {"JPN", "Asia", "Japan", 
  "2020-11-22", 133034., 2163., 2060.429, 1943., 11., 9.857, 1051.848, 
  17.102, 16.291, 15.363, 0.087, 0.078, 1.26, "", "", "", "", "", "", "", "", 
  20389., 2.956788*^6, 23.378, 0.161, 31038., 0.245, 0.066, 15.1, 
  "people tested", "", "", "", "", "", "", "", "", "", 37.04, 1.26476458*^8, 
  347.778, 48.2, 27.049, 18.493, 39002.223, "", 79.37, 5.72, 11.2, 33.7, "", 
  13.05, 84.63, 0.919}, {"JPN", "Asia", "Japan", "2020-11-23", 134554., 
  1520., 2142.429, 1949., 6., 9.429, 1063.866, 12.018, 16.939, 15.41, 0.047, 
  0.075, 1.2, "", "", "", "", "", "", "", "", 9560., 2.966348*^6, 23.454, 
  0.076, 28102., 0.222, 0.076, 13.1, "people tested", "", "", "", "", "", "", 
  "", "", "", 37.04, 1.26476458*^8, 347.778, 48.2, 27.049, 18.493, 39002.223, 
  "", 79.37, 5.72, 11.2, 33.7, "", 13.05, 84.63, 0.919}, 
 {"JPN", "Asia", "Japan", "2020-11-24", 135786., 1232., 2077., 1963., 14., 
  9.714, 1073.607, 9.741, 16.422, 15.521, 0.111, 0.077, 1.13, "", "", "", "", 
  "", "", "", "", 43773., 3.010121*^6, 23.8, 0.346, 30408., 0.24, 0.068, 
  14.6, "people tested", "", "", "", "", "", "", "", "", "", 37.04, 
  1.26476458*^8, 347.778, 48.2, 27.049, 18.493, 39002.223, "", 79.37, 5.72, 
  11.2, 33.7, "", 13.05, 84.63, 0.919}, {"JPN", "Asia", "Japan", 
  "2020-11-25", 137735., 1949., 2036.857, 1983., 20., 10.714, 1089.017, 
  15.41, 16.105, 15.679, 0.158, 0.085, 1.12, "", "", "", "", "", "", "", "", 
  41052., 3.051173*^6, 24.124, 0.325, 31325., 0.248, 0.065, 15.4, 
  "people tested", "", "", "", "", "", "", "", "", "", 37.04, 1.26476458*^8, 
  347.778, 48.2, 27.049, 18.493, 39002.223, "", 79.37, 5.72, 11.2, 33.7, "", 
  13.05, 84.63, 0.919}, {"JPN", "Asia", "Japan", "2020-11-26", 140225., 
  2490., 2052.286, 1996., 13., 10.857, 1108.704, 19.687, 16.227, 15.782, 
  0.103, 0.086, 1.14, "", "", "", "", "", "", "", "", 42634., 3.093807*^6, 
  24.462, 0.337, 32015., 0.253, 0.064, 15.6, "people tested", "", "", "", "", 
  "", "", "", "", "", 37.04, 1.26476458*^8, 347.778, 48.2, 27.049, 18.493, 
  39002.223, "", 79.37, 5.72, 11.2, 33.7, "", 13.05, 84.63, 0.919}, 
 {"JPN", "Asia", "Japan", "2020-11-27", 142778., 2553., 2070.429, 2028., 32., 
  14., 1128.89, 20.186, 16.37, 16.035, 0.253, 0.111, 1.15, "", "", "", "", 
  "", "", "", "", 43351., 3.137158*^6, 24.804, 0.343, 32240., 0.255, 0.064, 
  15.6, "people tested", "", "", "", "", "", "", "", "", "", 37.04, 
  1.26476458*^8, 347.778, 48.2, 27.049, 18.493, 39002.223, "", 79.37, 5.72, 
  11.2, 33.7, "", 13.05, 84.63, 0.919}, {"JPN", "Asia", "Japan", 
  "2020-11-28", 145457., 2679., 2083.714, 2042., 14., 15.714, 1150.072, 
  21.182, 16.475, 16.145, 0.111, 0.124, 1.15, "", "", "", "", "", "", "", "", 
  22307., 3.159465*^6, 24.981, 0.176, 31867., 0.252, 0.065, 15.3, 
  "people tested", "", "", "", "", "", "", "", "", "", 37.04, 1.26476458*^8, 
  347.778, 48.2, 27.049, 18.493, 39002.223, "", 79.37, 5.72, 11.2, 33.7, "", 
  13.05, 84.63, 0.919}, {"JPN", "Asia", "Japan", "2020-11-29", 147515., 
  2058., 2068.714, 2057., 15., 16.286, 1166.344, 16.272, 16.357, 16.264, 
  0.119, 0.129, 1.13, "", "", "", "", "", "", "", "", 11975., 3.17144*^6, 
  25.075, 0.095, 30665., 0.242, 0.067, 14.8, "people tested", "", "", "", "", 
  "", "", "", "", "", 37.04, 1.26476458*^8, 347.778, 48.2, 27.049, 18.493, 
  39002.223, "", 79.37, 5.72, 11.2, 33.7, "", 13.05, 84.63, 0.919}, 
 {"JPN", "Asia", "Japan", "2020-11-30", 148962., 1447., 2058.286, 2076., 19., 
  18.143, 1177.784, 11.441, 16.274, 16.414, 0.15, 0.143, 1.12, "", "", "", 
  "", "", "", "", "", 41335., 3.212775*^6, 25.402, 0.327, 35204., 0.278, 
  0.058, 17.1, "people tested", "", "", "", "", "", "", "", "", "", 37.04, 
  1.26476458*^8, 347.778, 48.2, 27.049, 18.493, 39002.223, "", 79.37, 5.72, 
  11.2, 33.7, "", 13.05, 84.63, 0.919}, {"JPN", "Asia", "Japan", 
  "2020-12-01", 150976., 2014., 2170., 2109., 33., 20.857, 1193.708, 15.924, 
  17.157, 16.675, 0.261, 0.165, 1.1, "", "", "", "", "", "", "", "", 44289., 
  3.257064*^6, 25.752, 0.35, 35278., 0.279, 0.062, 16.3, "people tested", "", 
  "", "", "", "", "", "", "", "", 42.59, 1.26476458*^8, 347.778, 48.2, 
  27.049, 18.493, 39002.223, "", 79.37, 5.72, 11.2, 33.7, "", 13.05, 84.63, 
  0.919}, {"JPN", "Asia", "Japan", "2020-12-02", 153432., 2456., 2242.429, 
  2141., 32., 22.571, 1213.127, 19.419, 17.73, 16.928, 0.253, 0.178, 1.08, 
  "", "", "", "", "", "", "", "", 43236., 3.3003*^6, 26.094, 0.342, 35590., 
  0.281, 0.063, 15.9, "people tested", "", "", "", "", "", "", "", "", "", 
  42.59, 1.26476458*^8, 347.778, 48.2, 27.049, 18.493, 39002.223, "", 79.37, 
  5.72, 11.2, 33.7, "", 13.05, 84.63, 0.919}, 
 {"JPN", "Asia", "Japan", "2020-12-03", 155938., 2506., 2244.714, 2174., 33., 
  25.429, 1232.941, 19.814, 17.748, 17.189, 0.261, 0.201, 1.07, "", "", "", 
  "", "", "", "", "", 36823., 3.337123*^6, 26.385, 0.291, 34759., 0.275, 
  0.065, 15.5, "people tested", "", "", "", "", "", "", "", "", "", 42.59, 
  1.26476458*^8, 347.778, 48.2, 27.049, 18.493, 39002.223, "", 79.37, 5.72, 
  11.2, 33.7, "", 13.05, 84.63, 0.919}, {"JPN", "Asia", "Japan", 
  "2020-12-04", 158387., 2449., 2229.857, 2210., 36., 26., 1252.304, 19.363, 
  17.631, 17.474, 0.285, 0.206, 1.06, "", "", "", "", "", "", "", "", 38145., 
  3.375268*^6, 26.687, 0.302, 34016., 0.269, 0.066, 15.3, "people tested", 
  "", "", "", "", "", "", "", "", "", 42.59, 1.26476458*^8, 347.778, 48.2, 
  27.049, 18.493, 39002.223, "", 79.37, 5.72, 11.2, 33.7, "", 13.05, 84.63, 
  0.919}, {"JPN", "Asia", "Japan", "2020-12-05", 160870., 2483., 2201.857, 
  2229., 19., 26.714, 1271.936, 19.632, 17.409, 17.624, 0.15, 0.211, 1.07, 
  "", "", "", "", "", "", "", "", 22313., 3.397581*^6, 26.863, 0.176, 34017., 
  0.269, 0.065, 15.4, "people tested", "", "", "", "", "", "", "", "", "", 
  42.59, 1.26476458*^8, 347.778, 48.2, 27.049, 18.493, 39002.223, "", 79.37, 
  5.72, 11.2, 33.7, "", 13.05, 84.63, 0.919}, 
 {"JPN", "Asia", "Japan", "2020-12-06", 162917., 2047., 2200.286, 2259., 30., 
  28.857, 1288.121, 16.185, 17.397, 17.861, 0.237, 0.228, 1.08, "", "", "", 
  "", "", "", "", "", 17612., 3.415193*^6, 27.003, 0.139, 34822., 0.275, 
  0.063, 15.8, "people tested", "", "", "", "", "", "", "", "", "", 42.59, 
  1.26476458*^8, 347.778, 48.2, 27.049, 18.493, 39002.223, "", 79.37, 5.72, 
  11.2, 33.7, "", 13.05, 84.63, 0.919}, {"JPN", "Asia", "Japan", 
  "2020-12-07", 164434., 1517., 2210.286, 2299., 40., 31.857, 1300.115, 
  11.994, 17.476, 18.177, 0.316, 0.252, 1.1, "", "", "", "", "", "", "", "", 
  37737., 3.45293*^6, 27.301, 0.298, 34308., 0.271, 0.064, 15.5, 
  "people tested", "", "", "", "", "", "", "", "", "", 42.59, 1.26476458*^8, 
  347.778, 48.2, 27.049, 18.493, 39002.223, "", 79.37, 5.72, 11.2, 33.7, "", 
  13.05, 84.63, 0.919}, {"JPN", "Asia", "Japan", "2020-12-08", 166592., 
  2158., 2230.857, 2334., 35., 32.143, 1317.178, 17.062, 17.639, 18.454, 
  0.277, 0.254, 1.11, "", "", "", "", "", "", "", "", 40060., 3.49299*^6, 
  27.618, 0.317, 33704., 0.266, 0.066, 15.1, "people tested", "", "", "", "", 
  "", "", "", "", "", 48.15, 1.26476458*^8, 347.778, 48.2, 27.049, 18.493, 
  39002.223, "", 79.37, 5.72, 11.2, 33.7, "", 13.05, 84.63, 0.919}, 
 {"JPN", "Asia", "Japan", "2020-12-09", 169429., 2837., 2285.286, 2376., 42., 
  33.571, 1339.609, 22.431, 18.069, 18.786, 0.332, 0.265, 1.12, "", "", "", 
  "", "", "", "", "", 54557., 3.547547*^6, 28.049, 0.431, 35321., 0.279, 
  0.065, 15.5, "people tested", "", "", "", "", "", "", "", "", "", 48.15, 
  1.26476458*^8, 347.778, 48.2, 27.049, 18.493, 39002.223, "", 79.37, 5.72, 
  11.2, 33.7, "", 13.05, 84.63, 0.919}, {"JPN", "Asia", "Japan", 
  "2020-12-10", 172406., 2977., 2352.571, 2395., 19., 31.571, 1363.147, 
  23.538, 18.601, 18.936, 0.15, 0.25, 1.12, "", "", "", "", "", "", "", "", 
  44612., 3.592159*^6, 28.402, 0.353, 36434., 0.288, 0.065, 15.5, 
  "people tested", "", "", "", "", "", "", "", "", "", 48.15, 1.26476458*^8, 
  347.778, 48.2, 27.049, 18.493, 39002.223, "", 79.37, 5.72, 11.2, 33.7, "", 
  13.05, 84.63, 0.919}, {"JPN", "Asia", "Japan", "2020-12-11", 175310., 
  2904., 2417.571, 2446., 51., 33.714, 1386.108, 22.961, 19.115, 19.34, 
  0.403, 0.267, 1.11, "", "", "", "", "", "", "", "", 53834., 3.645993*^6, 
  28.827, 0.426, 38675., 0.306, 0.063, 16., "people tested", "", "", "", "", 
  "", "", "", "", "", 48.15, 1.26476458*^8, 347.778, 48.2, 27.049, 18.493, 
  39002.223, "", 79.37, 5.72, 11.2, 33.7, "", 13.05, 84.63, 0.919}, 
 {"JPN", "Asia", "Japan", "2020-12-12", 178272., 2962., 2486., 2462., 16., 
  33.286, 1409.527, 23.419, 19.656, 19.466, 0.127, 0.263, 1.11, "", "", "", 
  "", "", "", "", "", 28203., 3.674196*^6, 29.05, 0.223, 39516., 0.312, 
  0.063, 15.9, "people tested", "", "", "", "", "", "", "", "", "", 48.15, 
  1.26476458*^8, 347.778, 48.2, 27.049, 18.493, 39002.223, "", 79.37, 5.72, 
  11.2, 33.7, "", 13.05, 84.63, 0.919}, {"JPN", "Asia", "Japan", 
  "2020-12-13", 180639., 2367., 2531.714, 2481., 19., 31.714, 1428.242, 
  18.715, 20.017, 19.616, 0.15, 0.251, 1.1, "", "", "", "", "", "", "", "", 
  13144., 3.68734*^6, 29.154, 0.104, 38878., 0.307, 0.065, 15.4, 
  "people tested", "", "", "", "", "", "", "", "", "", 48.15, 1.26476458*^8, 
  347.778, 48.2, 27.049, 18.493, 39002.223, "", 79.37, 5.72, 11.2, 33.7, "", 
  13.05, 84.63, 0.919}, {"JPN", "Asia", "Japan", "2020-12-14", 182311., 
  1672., 2553.857, 2530., 49., 33., 1441.462, 13.22, 20.192, 20.004, 0.387, 
  0.261, 1.1, "", "", "", "", "", "", "", "", 53758., 3.741098*^6, 29.579, 
  0.425, 41167., 0.325, 0.062, 16.1, "people tested", "", "", "", "", "", "", 
  "", "", "", 48.15, 1.26476458*^8, 347.778, 48.2, 27.049, 18.493, 39002.223, 
  "", 79.37, 5.72, 11.2, 33.7, "", 13.05, 84.63, 0.919}, 
 {"JPN", "Asia", "Japan", "2020-12-15", 184752., 2441., 2594.286, 2581., 51., 
  35.286, 1460.762, 19.3, 20.512, 20.407, 0.403, 0.279, 1.09, "", "", "", "", 
  "", "", "", "", 45817., 3.786915*^6, 29.942, 0.362, 41989., 0.332, 0.062, 
  16.2, "people tested", "", "", "", "", "", "", "", "", "", 48.15, 
  1.26476458*^8, 347.778, 48.2, 27.049, 18.493, 39002.223, "", 79.37, 5.72, 
  11.2, 33.7, "", 13.05, 84.63, 0.919}, {"JPN", "Asia", "Japan", 
  "2020-12-16", 187751., 2999., 2617.429, 2623., 42., 35.286, 1484.474, 
  23.712, 20.695, 20.739, 0.332, 0.279, 1.09, "", "", "", "", "", "", "", "", 
  54303., 3.841218*^6, 30.371, 0.429, 41953., 0.332, 0.062, 16., 
  "people tested", "", "", "", "", "", "", "", "", "", 48.15, 1.26476458*^8, 
  347.778, 48.2, 27.049, 18.493, 39002.223, "", 79.37, 5.72, 11.2, 33.7, "", 
  13.05, 84.63, 0.919}, {"JPN", "Asia", "Japan", "2020-12-17", 190950., 
  3199., 2649.143, 2661., 38., 38., 1509.767, 25.293, 20.946, 21.039, 0.3, 
  0.3, 1.08, "", "", "", "", "", "", "", "", 62439., 3.903657*^6, 30.865, 
  0.494, 44500., 0.352, 0.06, 16.8, "people tested", "", "", "", "", "", "", 
  "", "", "", 48.15, 1.26476458*^8, 347.778, 48.2, 27.049, 18.493, 39002.223, 
  "", 79.37, 5.72, 11.2, 33.7, "", 13.05, 84.63, 0.919}, 
 {"JPN", "Asia", "Japan", "2020-12-18", 193753., 2803., 2634.714, 2709., 48., 
  37.571, 1531.929, 22.162, 20.832, 21.419, 0.38, 0.297, 1.07, "", "", "", 
  "", "", "", "", "", 56421., 3.960078*^6, 31.311, 0.446, 44869., 0.355, 
  0.059, 17., "people tested", "", "", "", "", "", "", "", "", "", 48.15, 
  1.26476458*^8, 347.778, 48.2, 27.049, 18.493, 39002.223, "", 79.37, 5.72, 
  11.2, 33.7, "", 13.05, 84.63, 0.919}, {"JPN", "Asia", "Japan", 
  "2020-12-19", 196815., 3062., 2649., 2749., 40., 41., 1556.139, 24.21, 
  20.945, 21.735, 0.316, 0.324, 1.08, "", "", "", "", "", "", "", "", 27049., 
  3.987127*^6, 31.525, 0.214, 44704., 0.353, 0.059, 16.9, "people tested", 
  "", "", "", "", "", "", "", "", "", 48.15, 1.26476458*^8, 347.778, 48.2, 
  27.049, 18.493, 39002.223, "", 79.37, 5.72, 11.2, 33.7, "", 13.05, 84.63, 
  0.919}, {"JPN", "Asia", "Japan", "2020-12-20", 199270., 2455., 2661.571, 
  2784., 35., 43.286, 1575.55, 19.411, 21.044, 22.012, 0.277, 0.342, 1.09, 
  "", "", "", "", "", "", "", "", 12282., 3.999409*^6, 31.622, 0.097, 44581., 
  0.352, 0.06, 16.7, "people tested", "", "", "", "", "", "", "", "", "", 
  48.15, 1.26476458*^8, 347.778, 48.2, 27.049, 18.493, 39002.223, "", 79.37, 
  5.72, 11.2, 33.7, "", 13.05, 84.63, 0.919}, 
 {"JPN", "Asia", "Japan", "2020-12-21", 201074., 1804., 2680.429, 2833., 49., 
  43.286, 1589.814, 14.264, 21.193, 22.399, 0.387, 0.342, 1.1, "", "", "", 
  "", "", "", "", "", 55650., 4.055059*^6, 32.062, 0.44, 44852., 0.355, 0.06, 
  16.7, "people tested", "", "", "", "", "", "", "", "", "", 48.15, 
  1.26476458*^8, 347.778, 48.2, 27.049, 18.493, 39002.223, "", 79.37, 5.72, 
  11.2, 33.7, "", 13.05, 84.63, 0.919}, {"JPN", "Asia", "Japan", 
  "2020-12-22", 203732., 2658., 2711.429, 2877., 44., 42.286, 1610.829, 
  21.016, 21.438, 22.747, 0.348, 0.334, 1.12, "", "", "", "", "", "", "", "", 
  31110., 4.086169*^6, 32.308, 0.246, 42751., 0.338, 0.063, 15.8, 
  "people tested", "", "", "", "", "", "", "", "", "", 48.15, 1.26476458*^8, 
  347.778, 48.2, 27.049, 18.493, 39002.223, "", 79.37, 5.72, 11.2, 33.7, "", 
  13.05, 84.63, 0.919}, {"JPN", "Asia", "Japan", "2020-12-23", 207007., 
  3275., 2750.857, 2941., 64., 45.429, 1636.724, 25.894, 21.75, 23.253, 
  0.506, 0.359, 1.14, "", "", "", "", "", "", "", "", 72258., 4.158427*^6, 
  32.879, 0.571, 45316., 0.358, 0.061, 16.5, "people tested", "", "", "", "", 
  "", "", "", "", "", 48.15, 1.26476458*^8, 347.778, 48.2, 27.049, 18.493, 
  39002.223, "", 79.37, 5.72, 11.2, 33.7, "", 13.05, 84.63, 0.919}, 
 {"JPN", "Asia", "Japan", "2020-12-24", 210769., 3762., 2831.286, 2967., 26., 
  43.714, 1666.468, 29.745, 22.386, 23.459, 0.206, 0.346, 1.16, "", "", "", 
  "", "", "", "", "", 63512., 4.221939*^6, 33.381, 0.502, 45469., 0.36, 
  0.062, 16.1, "people tested", "", "", "", "", "", "", "", "", "", 48.15, 
  1.26476458*^8, 347.778, 48.2, 27.049, 18.493, 39002.223, "", 79.37, 5.72, 
  11.2, 33.7, "", 13.05, 84.63, 0.919}, {"JPN", "Asia", "Japan", 
  "2020-12-25", 214575., 3806., 2974.571, 3016., 49., 43.857, 1696.561, 
  30.093, 23.519, 23.846, 0.387, 0.347, 1.17, "", "", "", "", "", "", "", "", 
  60261., 4.2822*^6, 33.858, 0.476, 46017., 0.364, 0.065, 15.5, 
  "people tested", "", "", "", "", "", "", "", "", "", 48.15, 1.26476458*^8, 
  347.778, 48.2, 27.049, 18.493, 39002.223, "", 79.37, 5.72, 11.2, 33.7, "", 
  13.05, 84.63, 0.919}, {"JPN", "Asia", "Japan", "2020-12-26", 218467., 
  3892., 3093.143, 3062., 46., 44.714, 1727.333, 30.773, 24.456, 24.21, 
  0.364, 0.354, 1.18, "", "", "", "", "", "", "", "", 32677., 4.314877*^6, 
  34.116, 0.258, 46821., 0.37, 0.066, 15.1, "people tested", "", "", "", "", 
  "", "", "", "", "", 48.15, 1.26476458*^8, 347.778, 48.2, 27.049, 18.493, 
  39002.223, "", 79.37, 5.72, 11.2, 33.7, "", 13.05, 84.63, 0.919}, 
 {"JPN", "Asia", "Japan", "2020-12-27", 221412., 2945., 3163.143, 3100., 38., 
  45.143, 1750.618, 23.285, 25.01, 24.51, 0.3, 0.357, 1.16, "", "", "", "", 
  "", "", "", "", 11963., 4.32684*^6, 34.211, 0.095, 46776., 0.37, 0.068, 
  14.8, "people tested", "", "", "", "", "", "", "", "", "", 48.15, 
  1.26476458*^8, 347.778, 48.2, 27.049, 18.493, 39002.223, "", 79.37, 5.72, 
  11.2, 33.7, "", 13.05, 84.63, 0.919}, {"JPN", "Asia", "Japan", 
  "2020-12-28", 223786., 2374., 3244.571, 3152., 52., 45.571, 1769.389, 
  18.77, 25.654, 24.922, 0.411, 0.36, 1.16, "", "", "", "", "", "", "", "", 
  74383., 4.401223*^6, 34.799, 0.588, 49452., 0.391, 0.066, 15.2, 
  "people tested", "", "", "", "", "", "", "", "", "", 48.15, 1.26476458*^8, 
  347.778, 48.2, 27.049, 18.493, 39002.223, "", 79.37, 5.72, 11.2, 33.7, "", 
  13.05, 84.63, 0.919}, {"JPN", "Asia", "Japan", "2020-12-29", 227415., 
  3629., 3383.286, 3196., 44., 45.571, 1798.082, 28.693, 26.75, 25.27, 0.348, 
  0.36, 1.16, "", "", "", "", "", "", "", "", 24850., 4.426073*^6, 34.995, 
  0.196, 48558., 0.384, 0.07, 14.4, "people tested", "", "", "", "", "", "", 
  "", "", "", 48.15, 1.26476458*^8, 347.778, 48.2, 27.049, 18.493, 39002.223, 
  "", 79.37, 5.72, 11.2, 33.7, "", 13.05, 84.63, 0.919}, 
 {"JPN", "Asia", "Japan", "2020-12-30", 231271., 3856., 3466.286, 3243., 47., 
  43.143, 1828.57, 30.488, 27.407, 25.641, 0.372, 0.341, 1.15, "", "", "", 
  "", "", "", "", "", 21069., 4.447142*^6, 35.162, 0.167, 41245., 0.326, 
  0.084, 11.9, "people tested", "", "", "", "", "", "", "", "", "", 48.15, 
  1.26476458*^8, 347.778, 48.2, 27.049, 18.493, 39002.223, "", 79.37, 5.72, 
  11.2, 33.7, "", 13.05, 84.63, 0.919}, {"JPN", "Asia", "Japan", 
  "2020-12-31", 235811., 4540., 3577.429, 3292., 49., 46.429, 1864.466, 
  35.896, 28.285, 26.029, 0.387, 0.367, 1.13, "", "", "", "", "", "", "", "", 
  39575., 4.486717*^6, 35.475, 0.313, 37825., 0.299, 0.095, 10.6, 
  "people tested", "", "", "", "", "", "", "", "", "", 48.15, 1.26476458*^8, 
  347.778, 48.2, 27.049, 18.493, 39002.223, "", 79.37, 5.72, 11.2, 33.7, "", 
  13.05, 84.63, 0.919}, {"JPN", "Asia", "Japan", "2021-01-01", 239068., 
  3257., 3499., 3540., 248., 74.857, 1890.217, 25.752, 27.665, 27.989, 1.961, 
  0.592, 1.12, "", "", "", "", "", "", "", "", 25072., 4.511789*^6, 35.673, 
  0.198, 32798., 0.259, 0.107, 9.4, "people tested", "", "", "", "", "", "", 
  "", "", "", 48.15, 1.26476458*^8, 347.778, 48.2, 27.049, 18.493, 39002.223, 
  "", 79.37, 5.72, 11.2, 33.7, "", 13.05, 84.63, 0.919}, 
 {"JPN", "Asia", "Japan", "2021-01-02", 242097., 3029., 3375.714, 3571., 31., 
  72.714, 1914.167, 23.949, 26.69, 28.235, 0.245, 0.575, 1.14, "", "", "", 
  "", "", "", "", "", 8746., 4.520535*^6, 35.742, 0.069, 29380., 0.232, 
  0.115, 8.7, "people tested", "", "", "", "", "", "", "", "", "", 48.15, 
  1.26476458*^8, 347.778, 48.2, 27.049, 18.493, 39002.223, "", 79.37, 5.72, 
  11.2, 33.7, "", 13.05, 84.63, 0.919}, {"JPN", "Asia", "Japan", 
  "2021-01-03", 245293., 3196., 3411.571, 3631., 60., 75.857, 1939.436, 
  25.27, 26.974, 28.709, 0.474, 0.6, 1.21, "", "", "", "", "", "", "", "", 
  20291., 4.540826*^6, 35.903, 0.16, 30569., 0.242, 0.112, 9., 
  "people tested", "", "", "", "", "", "", "", "", "", 48.15, 1.26476458*^8, 
  347.778, 48.2, 27.049, 18.493, 39002.223, "", 79.37, 5.72, 11.2, 33.7, "", 
  13.05, 84.63, 0.919}, {"JPN", "Asia", "Japan", "2021-01-04", 248625., 
  3332., 3548.429, 3679., 48., 75.286, 1965.781, 26.345, 28.056, 29.088, 
  0.38, 0.595, 1.3, "", "", "", "", "", "", "", "", 84338., 4.625164*^6, 
  36.569, 0.667, 31992., 0.253, 0.111, 9., "people tested", "", "", "", "", 
  "", "", "", "", "", 48.15, 1.26476458*^8, 347.778, 48.2, 27.049, 18.493, 
  39002.223, "", 79.37, 5.72, 11.2, 33.7, "", 13.05, 84.63, 0.919}, 
 {"JPN", "Asia", "Japan", "2021-01-05", 253571., 4946., 3736.571, 3755., 76., 
  79.857, 2004.887, 39.106, 29.544, 29.689, 0.601, 0.631, 1.38, "", "", "", 
  "", "", "", "", "", 88446., 4.71361*^6, 37.269, 0.699, 41077., 0.325, 
  0.091, 11., "people tested", "", "", "", "", "", "", "", "", "", 49.54, 
  1.26476458*^8, 347.778, 48.2, 27.049, 18.493, 39002.223, "", 79.37, 5.72, 
  11.2, 33.7, "", 13.05, 84.63, 0.919}, {"JPN", "Asia", "Japan", 
  "2021-01-06", 259521., 5950., 4035.714, 3820., 65., 82.429, 2051.931, 
  47.044, 31.909, 30.203, 0.514, 0.652, 1.43, "", "", "", "", "", "", "", "", 
  73967., 4.787577*^6, 37.854, 0.585, 48634., 0.385, 0.083, 12.1, 
  "people tested", "", "", "", "", "", "", "", "", "", 49.54, 1.26476458*^8, 
  347.778, 48.2, 27.049, 18.493, 39002.223, "", 79.37, 5.72, 11.2, 33.7, "", 
  13.05, 84.63, 0.919}, {"JPN", "Asia", "Japan", "2021-01-07", 267084., 
  7563., 4467.571, 3884., 64., 84.571, 2111.729, 59.798, 35.323, 30.709, 
  0.506, 0.669, 1.46, "", "", "", "", "", "", "", "", 81440., 4.869017*^6, 
  38.497, 0.644, 54614., 0.432, 0.082, 12.2, "people tested", "", "", "", "", 
  "", "", "", "", "", 49.54, 1.26476458*^8, 347.778, 48.2, 27.049, 18.493, 
  39002.223, "", 79.37, 5.72, 11.2, 33.7, "", 13.05, 84.63, 0.919}, 
 {"JPN", "Asia", "Japan", "2021-01-08", 274947., 7863., 5125.571, 3962., 78., 
  60.286, 2173.899, 62.17, 40.526, 31.326, 0.617, 0.477, 1.44, "", "", "", 
  "", "", "", "", "", 63373., 4.93239*^6, 38.998, 0.501, 60086., 0.475, 
  0.085, 11.7, "people tested", "", "", "", "", "", "", "", "", "", 49.54, 
  1.26476458*^8, 347.778, 48.2, 27.049, 18.493, 39002.223, "", 79.37, 5.72, 
  11.2, 33.7, "", 13.05, 84.63, 0.919}, {"JPN", "Asia", "Japan", 
  "2021-01-09", 282737., 7790., 5805.714, 4021., 59., 64.286, 2235.491, 
  61.592, 45.904, 31.792, 0.466, 0.508, 1.39, "", "", "", "", "", "", "", "", 
  35730., 4.96812*^6, 39.281, 0.283, 63941., 0.506, 0.091, 11., 
  "people tested", "", "", "", "", "", "", "", "", "", 49.54, 1.26476458*^8, 
  347.778, 48.2, 27.049, 18.493, 39002.223, "", 79.37, 5.72, 11.2, 33.7, "", 
  13.05, 84.63, 0.919}, {"JPN", "Asia", "Japan", "2021-01-10", 288818., 
  6081., 6217.857, 4066., 45., 62.143, 2283.571, 48.08, 49.162, 32.148, 
  0.356, 0.491, 1.31, "", "", "", "", "", "", "", "", 24008., 4.992128*^6, 
  39.471, 0.19, 64472., 0.51, 0.096, 10.4, "people tested", "", "", "", "", 
  "", "", "", "", "", 49.54, 1.26476458*^8, 347.778, 48.2, 27.049, 18.493, 
  39002.223, "", 79.37, 5.72, 11.2, 33.7, "", 13.05, 84.63, 0.919}, 
 {"JPN", "Asia", "Japan", "2021-01-11", 293746., 4928., 6445.857, 4114., 48., 
  62.143, 2322.535, 38.964, 50.965, 32.528, 0.38, 0.491, 1.23, "", "", "", 
  "", "", "", "", "", 19942., 5.01207*^6, 39.628, 0.158, 55272., 0.437, 
  0.117, 8.6, "people tested", "", "", "", "", "", "", "", "", "", 49.54, 
  1.26476458*^8, 347.778, 48.2, 27.049, 18.493, 39002.223, "", 79.37, 5.72, 
  11.2, 33.7, "", 13.05, 84.63, 0.919}, {"JPN", "Asia", "Japan", 
  "2021-01-12", 298321., 4575., 6392.857, 4178., 64., 60.429, 2358.708, 
  36.173, 50.546, 33.034, 0.506, 0.478, 1.15, "", "", "", "", "", "", "", "", 
  86551., 5.098621*^6, 40.313, 0.684, 55002., 0.435, 0.116, 8.6, 
  "people tested", "", "", "", "", "", "", "", "", "", 49.54, 1.26476458*^8, 
  347.778, 48.2, 27.049, 18.493, 39002.223, "", 79.37, 5.72, 11.2, 33.7, "", 
  13.05, 84.63, 0.919}, {"JPN", "Asia", "Japan", "2021-01-13", 304140., 
  5819., 6374.143, 4275., 97., 65., 2404.716, 46.009, 50.398, 33.801, 0.767, 
  0.514, 1.12, "", "", "", "", "", "", "", "", 81255., 5.179876*^6, 40.955, 
  0.642, 56043., 0.443, 0.114, 8.8, "people tested", "", "", "", "", "", "", 
  "", "", "", 49.54, 1.26476458*^8, 347.778, 48.2, 27.049, 18.493, 39002.223, 
  "", 79.37, 5.72, 11.2, 33.7, "", 13.05, 84.63, 0.919}, 
 {"JPN", "Asia", "Japan", "2021-01-14", 310734., 6594., 6235.714, 4341., 66., 
  65.286, 2456.852, 52.136, 49.303, 34.323, 0.522, 0.516, 1.11, "", "", "", 
  "", "", "", "", "", 101255., 5.281131*^6, 41.756, 0.801, 58873., 0.465, 
  0.106, 9.4, "people tested", "", "", "", "", "", "", "", "", "", 49.54, 
  1.26476458*^8, 347.778, 48.2, 27.049, 18.493, 39002.223, "", 79.37, 5.72, 
  11.2, 33.7, "", 13.05, 84.63, 0.919}, {"JPN", "Asia", "Japan", 
  "2021-01-15", 317871., 7137., 6132., 4419., 78., 65.286, 2513.282, 56.429, 
  48.483, 34.939, 0.617, 0.516, 1.1, "", "", "", "", "", "", "", "", 70610., 
  5.351741*^6, 42.314, 0.558, 59907., 0.474, 0.102, 9.8, "people tested", "", 
  "", "", "", "", "", "", "", "", 49.54, 1.26476458*^8, 347.778, 48.2, 
  27.049, 18.493, 39002.223, "", 79.37, 5.72, 11.2, 33.7, "", 13.05, 84.63, 
  0.919}, {"JPN", "Asia", "Japan", "2021-01-16", 324942., 7071., 6029.286, 
  4475., 56., 64.857, 2569.19, 55.908, 47.671, 35.382, 0.443, 0.513, 1.09, 
  "", "", "", "", "", "", "", "", 44662., 5.396403*^6, 42.667, 0.353, 61183., 
  0.484, 0.099, 10.1, "people tested", "", "", "", "", "", "", "", "", "", 
  49.54, 1.26476458*^8, 347.778, 48.2, 27.049, 18.493, 39002.223, "", 79.37, 
  5.72, 11.2, 33.7, "", 13.05, 84.63, 0.919}, 
 {"JPN", "Asia", "Japan", "2021-01-17", 330715., 5773., 5985.286, 4524., 49., 
  65.429, 2614.834, 45.645, 47.323, 35.77, 0.387, 0.517, 1.06, "", "", "", 
  "", "", "", "", "", 16038., 5.412441*^6, 42.794, 0.127, 60045., 0.475, 0.1, 
  10., "people tested", "", "", "", "", "", "", "", "", "", 49.54, 
  1.26476458*^8, 347.778, 48.2, 27.049, 18.493, 39002.223, "", 79.37, 5.72, 
  11.2, 33.7, "", 13.05, 84.63, 0.919}, {"JPN", "Asia", "Japan", 
  "2021-01-18", 335605., 4890., 5979.857, 4582., 58., 66.857, 2653.498, 
  38.663, 47.28, 36.228, 0.459, 0.529, 1.03, "", "", "", "", "", "", "", "", 
  80773., 5.493214*^6, 43.433, 0.639, 68735., 0.543, 0.087, 11.5, 
  "people tested", "", "", "", "", "", "", "", "", "", 49.54, 1.26476458*^8, 
  347.778, 48.2, 27.049, 18.493, 39002.223, "", 79.37, 5.72, 11.2, 33.7, "", 
  13.05, 84.63, 0.919}, {"JPN", "Asia", "Japan", "2021-01-19", 340989., 
  5384., 6095.429, 4686., 104., 72.571, 2696.067, 42.569, 48.194, 37.05, 
  0.822, 0.574, 0.98, "", "", "", "", "", "", "", "", 103313., 5.596527*^6, 
  44.25, 0.817, 71129., 0.562, 0.086, 11.7, "people tested", "", "", "", "", 
  "", "", "", "", "", 49.54, 1.26476458*^8, 347.778, 48.2, 27.049, 18.493, 
  39002.223, "", 79.37, 5.72, 11.2, 33.7, "", 13.05, 84.63, 0.919}, 
 {"JPN", "Asia", "Japan", "2021-01-20", 346508., 5519., 6052.571, 4778., 92., 
  71.857, 2739.704, 43.637, 47.855, 37.778, 0.727, 0.568, 0.92, "", "", "", 
  "", "", "", "", "", 86804., 5.683331*^6, 44.936, 0.686, 71922., 0.569, 
  0.084, 11.9, "people tested", "", "", "", "", "", "", "", "", "", 49.54, 
  1.26476458*^8, 347.778, 48.2, 27.049, 18.493, 39002.223, "", 79.37, 5.72, 
  11.2, 33.7, "", 13.05, 84.63, 0.919}, {"JPN", "Asia", "Japan", 
  "2021-01-21", 352129., 5621., 5913.571, 4872., 94., 75.857, 2784.147, 
  44.443, 46.756, 38.521, 0.743, 0.6, 0.88, "", "", "", "", "", "", "", "", 
  85769., 5.7691*^6, 45.614, 0.678, 69710., 0.551, 0.085, 11.8, 
  "people tested", "", "", "", "", "", "", "", "", "", 49.54, 1.26476458*^8, 
  347.778, 48.2, 27.049, 18.493, 39002.223, "", 79.37, 5.72, 11.2, 33.7, "", 
  13.05, 84.63, 0.919}, {"JPN", "Asia", "Japan", "2021-01-22", 357174., 
  5045., 5614.714, 4980., 108., 80.143, 2824.035, 39.889, 44.393, 39.375, 
  0.854, 0.634, 0.85, "", "", "", "", "", "", "", "", 101273., 5.870373*^6, 
  46.415, 0.801, 74090., 0.586, 0.076, 13.2, "people tested", "", "", "", "", 
  "", "", "", "", "", 49.54, 1.26476458*^8, 347.778, 48.2, 27.049, 18.493, 
  39002.223, "", 79.37, 5.72, 11.2, 33.7, "", 13.05, 84.63, 0.919}, 
 {"JPN", "Asia", "Japan", "2021-01-23", 361928., 4754., 5283.714, 5063., 83., 
  84., 2861.623, 37.588, 41.776, 40.031, 0.656, 0.664, 0.83, "", "", "", "", 
  "", "", "", "", 37116., 5.907489*^6, 46.708, 0.293, 73012., 0.577, 0.072, 
  13.8, "people tested", "", "", "", "", "", "", "", "", "", 49.54, 
  1.26476458*^8, 347.778, 48.2, 27.049, 18.493, 39002.223, "", 79.37, 5.72, 
  11.2, 33.7, "", 13.05, 84.63, 0.919}, {"JPN", "Asia", "Japan", 
  "2021-01-24", 365899., 3971., 5026.286, 5119., 56., 85., 2893.021, 31.397, 
  39.741, 40.474, 0.443, 0.672, 0.82, "", "", "", "", "", "", "", "", 18784., 
  5.926273*^6, 46.857, 0.149, 73405., 0.58, 0.068, 14.6, "people tested", "", 
  "", "", "", "", "", "", "", "", 49.54, 1.26476458*^8, 347.778, 48.2, 
  27.049, 18.493, 39002.223, "", 79.37, 5.72, 11.2, 33.7, "", 13.05, 84.63, 
  0.919}, {"JPN", "Asia", "Japan", "2021-01-25", 368684., 2785., 4725.571, 
  5193., 74., 87.286, 2915.041, 22.02, 37.363, 41.059, 0.585, 0.69, 0.8, "", 
  "", "", "", "", "", "", "", 81941., 6.008214*^6, 47.505, 0.648, 73571., 
  0.582, 0.064, 15.6, "people tested", "", "", "", "", "", "", "", "", "", 
  49.54, 1.26476458*^8, 347.778, 48.2, 27.049, 18.493, 39002.223, "", 79.37, 
  5.72, 11.2, 33.7, "", 13.05, 84.63, 0.919}, 
 {"JPN", "Asia", "Japan", "2021-01-26", 372545., 3861., 4508., 5297., 104., 
  87.286, 2945.568, 30.527, 35.643, 41.881, 0.822, 0.69, 0.78, "", "", "", 
  "", "", "", "", "", 66335., 6.074549*^6, 48.029, 0.524, 68289., 0.54, 
  0.066, 15.1, "people tested", "", "", "", "", "", "", "", "", "", 49.54, 
  1.26476458*^8, 347.778, 48.2, 27.049, 18.493, 39002.223, "", 79.37, 5.72, 
  11.2, 33.7, "", 13.05, 84.63, 0.919}, {"JPN", "Asia", "Japan", 
  "2021-01-27", 376482., 3937., 4282., 5387., 90., 87., 2976.696, 31.128, 
  33.856, 42.593, 0.712, 0.688, 0.76, "", "", "", "", "", "", "", "", 90824., 
  6.165373*^6, 48.747, 0.718, 68863., 0.544, 0.062, 16.1, "people tested", 
  "", "", "", "", "", "", "", "", "", 49.54, 1.26476458*^8, 347.778, 48.2, 
  27.049, 18.493, 39002.223, "", 79.37, 5.72, 11.2, 33.7, "", 13.05, 84.63, 
  0.919}, {"JPN", "Asia", "Japan", "2021-01-28", 380644., 4162., 4073.571, 
  5500., 113., 89.714, 3009.604, 32.907, 32.208, 43.486, 0.893, 0.709, 0.74, 
  "", "", "", "", "", "", "", "", 64332., 6.229705*^6, 49.256, 0.509, 65801., 
  0.52, 0.062, 16.2, "people tested", "", "", "", "", "", "", "", "", "", 
  49.54, 1.26476458*^8, 347.778, 48.2, 27.049, 18.493, 39002.223, "", 79.37, 
  5.72, 11.2, 33.7, "", 13.05, 84.63, 0.919}, 
 {"JPN", "Asia", "Japan", "2021-01-29", 384180., 3536., 3858., 5597., 97., 
  88.143, 3037.561, 27.958, 30.504, 44.253, 0.767, 0.697, 0.73, "", "", "", 
  "", "", "", "", "", 82296., 6.312001*^6, 49.907, 0.651, 63090., 0.499, 
  0.061, 16.4, "people tested", "", "", "", "", "", "", "", "", "", 49.54, 
  1.26476458*^8, 347.778, 48.2, 27.049, 18.493, 39002.223, "", 79.37, 5.72, 
  11.2, 33.7, "", 13.05, 84.63, 0.919}, {"JPN", "Asia", "Japan", 
  "2021-01-30", 387499., 3319., 3653., 5688., 91., 89.286, 3063.803, 26.242, 
  28.883, 44.973, 0.72, 0.706, 0.71, "", "", "", "", "", "", "", "", 40425., 
  6.352426*^6, 50.226, 0.32, 63562., 0.503, 0.057, 17.4, "people tested", "", 
  "", "", "", "", "", "", "", "", 49.54, 1.26476458*^8, 347.778, 48.2, 
  27.049, 18.493, 39002.223, "", 79.37, 5.72, 11.2, 33.7, "", 13.05, 84.63, 
  0.919}, {"JPN", "Asia", "Japan", "2021-01-31", 390166., 2667., 3466.714, 
  5753., 65., 90.571, 3084.89, 21.087, 27.41, 45.487, 0.514, 0.716, 0.7, "", 
  "", "", "", "", "", "", "", 17772., 6.370198*^6, 50.367, 0.141, 63418., 
  0.501, 0.055, 18.3, "people tested", "", "", "", "", "", "", "", "", "", 
  49.54, 1.26476458*^8, 347.778, 48.2, 27.049, 18.493, 39002.223, "", 79.37, 
  5.72, 11.2, 33.7, "", 13.05, 84.63, 0.919}, 
 {"JPN", "Asia", "Japan", "2021-02-01", 391956., 1790., 3324.571, 5833., 80., 
  91.429, 3099.043, 14.153, 26.286, 46.119, 0.633, 0.723, 0.69, "", "", "", 
  "", "", "", "", "", 67269., 6.437467*^6, 50.899, 0.532, 61322., 0.485, 
  0.054, 18.4, "people tested", "", "", "", "", "", "", "", "", "", 49.54, 
  1.26476458*^8, 347.778, 48.2, 27.049, 18.493, 39002.223, "", 79.37, 5.72, 
  11.2, 33.7, "", 13.05, 84.63, 0.919}, {"JPN", "Asia", "Japan", 
  "2021-02-02", 394269., 2313., 3103.429, 5952., 119., 93.571, 3117.331, 
  18.288, 24.538, 47.06, 0.941, 0.74, 0.68, "", "", "", "", "", "", "", "", 
  59110., 6.496577*^6, 51.366, 0.467, 60290., 0.477, 0.051, 19.4, 
  "people tested", "", "", "", "", "", "", "", "", "", 49.54, 1.26476458*^8, 
  347.778, 48.2, 27.049, 18.493, 39002.223, "", 79.37, 5.72, 11.2, 33.7, "", 
  13.05, 84.63, 0.919}, {"JPN", "Asia", "Japan", "2021-02-03", 396900., 
  2631., 2916.857, 6068., 116., 97.286, 3138.133, 20.802, 23.062, 47.977, 
  0.917, 0.769, 0.66, "", "", "", "", "", "", "", "", 68807., 6.565384*^6, 
  51.91, 0.544, 57144., 0.452, 0.051, 19.6, "people tested", "", "", "", "", 
  "", "", "", "", "", 49.54, 1.26476458*^8, 347.778, 48.2, 27.049, 18.493, 
  39002.223, "", 79.37, 5.72, 11.2, 33.7, "", 13.05, 84.63, 0.919}, 
 {"JPN", "Asia", "Japan", "2021-02-04", 399492., 2592., 2692.571, 6172., 
  104., 96., 3158.627, 20.494, 21.289, 48.8, 0.822, 0.759, 0.66, "", "", "", 
  "", "", "", "", "", 61902., 6.627286*^6, 52.399, 0.489, 56797., 0.449, 
  0.047, 21.1, "people tested", "", "", "", "", "", "", "", "", "", 49.54, 
  1.26476458*^8, 347.778, 48.2, 27.049, 18.493, 39002.223, "", 79.37, 5.72, 
  11.2, 33.7, "", 13.05, 84.63, 0.919}, {"JPN", "Asia", "Japan", 
  "2021-02-05", 401858., 2366., 2525.429, 6278., 106., 97.286, 3177.334, 
  18.707, 19.968, 49.638, 0.838, 0.769, 0.66, "", "", "", "", "", "", "", "", 
  71144., 6.69843*^6, 52.962, 0.563, 55204., 0.436, 0.046, 21.9, 
  "people tested", "", "", "", "", "", "", "", "", "", 49.54, 1.26476458*^8, 
  347.778, 48.2, 27.049, 18.493, 39002.223, "", 79.37, 5.72, 11.2, 33.7, "", 
  13.05, 84.63, 0.919}, {"JPN", "Asia", "Japan", "2021-02-06", 404128., 
  2270., 2375.571, 6372., 94., 97.714, 3195.282, 17.948, 18.783, 50.381, 
  0.743, 0.773, 0.66, "", "", "", "", "", "", "", "", 33043., 6.731473*^6, 
  53.223, 0.261, 54150., 0.428, 0.044, 22.8, "people tested", "", "", "", "", 
  "", "", "", "", "", 49.54, 1.26476458*^8, 347.778, 48.2, 27.049, 18.493, 
  39002.223, "", 79.37, 5.72, 11.2, 33.7, "", 13.05, 84.63, 0.919}, 
 {"JPN", "Asia", "Japan", "2021-02-07", 405765., 1637., 2228.429, 6424., 52., 
  95.857, 3208.226, 12.943, 17.619, 50.792, 0.411, 0.758, 0.65, "", "", "", 
  "", "", "", "", "", 18191., 6.749664*^6, 53.367, 0.144, 54209., 0.429, 
  0.041, 24.3, "people tested", "", "", "", "", "", "", "", "", "", 49.54, 
  1.26476458*^8, 347.778, 48.2, 27.049, 18.493, 39002.223, "", 79.37, 5.72, 
  11.2, 33.7, "", 13.05, 84.63, 0.919}, {"JPN", "Asia", "Japan", 
  "2021-02-08", 406992., 1227., 2148., 6507., 83., 96.286, 3217.927, 9.701, 
  16.983, 51.448, 0.656, 0.761, 0.65, "", "", "", "", "", "", "", "", 58499., 
  6.808163*^6, 53.829, 0.463, 52957., 0.419, 0.041, 24.7, "people tested", 
  "", "", "", "", "", "", "", "", "", 49.54, 1.26476458*^8, 347.778, 48.2, 
  27.049, 18.493, 39002.223, "", 79.37, 5.72, 11.2, 33.7, "", 13.05, 84.63, 
  0.919}, {"JPN", "Asia", "Japan", "2021-02-09", 408550., 1558., 2040.143, 
  6602., 95., 92.857, 3230.245, 12.318, 16.131, 52.199, 0.751, 0.734, 0.64, 
  "", "", "", "", "", "", "", "", 78153., 6.886316*^6, 54.447, 0.618, 55677., 
  0.44, 0.037, 27.3, "people tested", "", "", "", "", "", "", "", "", "", 
  49.54, 1.26476458*^8, 347.778, 48.2, 27.049, 18.493, 39002.223, "", 79.37, 
  5.72, 11.2, 33.7, "", 13.05, 84.63, 0.919}, 
 {"JPN", "Asia", "Japan", "2021-02-10", 410434., 1884., 1933.429, 6723., 
  121., 93.571, 3245.141, 14.896, 15.287, 53.156, 0.957, 0.74, 0.64, "", "", 
  "", "", "", "", "", "", 65352., 6.951668*^6, 54.964, 0.517, 55183., 0.436, 
  0.035, 28.5, "people tested", "", "", "", "", "", "", "", "", "", 49.54, 
  1.26476458*^8, 347.778, 48.2, 27.049, 18.493, 39002.223, "", 79.37, 5.72, 
  11.2, 33.7, "", 13.05, 84.63, 0.919}, {"JPN", "Asia", "Japan", 
  "2021-02-11", 412125., 1691., 1804.714, 6800., 77., 89.714, 3258.512, 
  13.37, 14.269, 53.765, 0.609, 0.709, 0.63, "", "", "", "", "", "", "", "", 
  32865., 6.984533*^6, 55.224, 0.26, 51035., 0.404, 0.035, 28.3, 
  "people tested", "", "", "", "", "", "", "", "", "", 49.54, 1.26476458*^8, 
  347.778, 48.2, 27.049, 18.493, 39002.223, "", 79.37, 5.72, 11.2, 33.7, "", 
  13.05, 84.63, 0.919}, {"JPN", "Asia", "Japan", "2021-02-12", 413441., 
  1316., 1654.714, 6863., 63., 83.571, 3268.917, 10.405, 13.083, 54.263, 
  0.498, 0.661, 0.63, "", "", "", "", "", "", "", "", 56650., 7.041183*^6, 
  55.672, 0.448, 48965., 0.387, 0.034, 29.6, "people tested", "", "", "", "", 
  "", "", "", "", "", 49.54, 1.26476458*^8, 347.778, 48.2, 27.049, 18.493, 
  39002.223, "", 79.37, 5.72, 11.2, 33.7, "", 13.05, 84.63, 0.919}, 
 {"JPN", "Asia", "Japan", "2021-02-13", 414803., 1362., 1525., 6928., 65., 
  79.429, 3279.685, 10.769, 12.058, 54.777, 0.514, 0.628, 0.66, "", "", "", 
  "", "", "", "", "", 30220., 7.071403*^6, 55.911, 0.239, 48561., 0.384, 
  0.031, 31.8, "people tested", "", "", "", "", "", "", "", "", "", 49.54, 
  1.26476458*^8, 347.778, 48.2, 27.049, 18.493, 39002.223, "", 79.37, 5.72, 
  11.2, 33.7, "", 13.05, 84.63, 0.919}, {"JPN", "Asia", "Japan", 
  "2021-02-14", 416154., 1351., 1484.143, 6966., 38., 77.429, 3290.367, 
  10.682, 11.735, 55.077, 0.3, 0.612, 0.69, "", "", "", "", "", "", "", "", 
  14716., 7.086119*^6, 56.027, 0.116, 48065., 0.38, 0.031, 32.4, 
  "people tested", "", "", "", "", "", "", "", "", "", 49.54, 1.26476458*^8, 
  347.778, 48.2, 27.049, 18.493, 39002.223, "", 79.37, 5.72, 11.2, 33.7, "", 
  13.05, 84.63, 0.919}, {"JPN", "Asia", "Japan", "2021-02-15", 417127., 973., 
  1447.857, 7038., 72., 75.857, 3298.06, 7.693, 11.448, 55.647, 0.569, 0.6, 
  0.71, "", "", "", "", "", "", "", "", 58421., 7.14454*^6, 56.489, 0.462, 
  48054., 0.38, 0.03, 33.2, "people tested", "", "", "", "", "", "", "", "", 
  "", 49.54, 1.26476458*^8, 347.778, 48.2, 27.049, 18.493, 39002.223, "", 
  79.37, 5.72, 11.2, 33.7, "", 13.05, 84.63, 0.919}, 
 {"JPN", "Asia", "Japan", "2021-02-16", 418435., 1308., 1412.143, 7139., 
  101., 76.714, 3308.402, 10.342, 11.165, 56.445, 0.799, 0.607, 0.72, "", "", 
  "", "", "", "", "", "", 59849., 7.204389*^6, 56.962, 0.473, 45439., 0.359, 
  0.031, 32.2, "people tested", "", "", "", "", "", "", "", "", "", 49.54, 
  1.26476458*^8, 347.778, 48.2, 27.049, 18.493, 39002.223, "", 79.37, 5.72, 
  11.2, 33.7, "", 13.05, 84.63, 0.919}, {"JPN", "Asia", "Japan", 
  "2021-02-17", 419896., 1461., 1351.714, 7218., 79., 70.714, 3319.954, 
  11.552, 10.687, 57.07, 0.625, 0.559, 0.73, "", "", "", "", "", "", "", "", 
  61138., 7.265527*^6, 57.446, 0.483, 44837., 0.355, 0.03, 33.2, 
  "people tested", 125., 125., "", "", "", 0., 0., "", "", 49.54, 
  1.26476458*^8, 347.778, 48.2, 27.049, 18.493, 39002.223, "", 79.37, 5.72, 
  11.2, 33.7, "", 13.05, 84.63, 0.919}, {"JPN", "Asia", "Japan", 
  "2021-02-18", 421421., 1525., 1328., 7294., 76., 70.571, 3332.011, 12.058, 
  10.5, 57.671, 0.601, 0.558, 0.73, "", "", "", "", "", "", "", "", 54504., 
  7.320031*^6, 57.877, 0.431, 47928., 0.379, 0.028, 36.1, "people tested", 
  611., 611., "", 486., 486., 0., 0., "", 4., 49.54, 1.26476458*^8, 347.778, 
  48.2, 27.049, 18.493, 39002.223, "", 79.37, 5.72, 11.2, 33.7, "", 13.05, 
  84.63, 0.919}, {"JPN", "Asia", "Japan", "2021-02-19", 422718., 1297., 
  1325.286, 7360., 66., 71., 3342.266, 10.255, 10.479, 58.193, 0.522, 0.561, 
  0.74, "", "", "", "", "", "", "", "", 74955., 7.394986*^6, 58.469, 0.593, 
  50543., 0.4, 0.026, 38.1, "people tested", 5039., 5039., "", 4428., 2457., 
  0., 0., "", 19., 49.54, 1.26476458*^8, 347.778, 48.2, 27.049, 18.493, 
  39002.223, "", 79.37, 5.72, 11.2, 33.7, "", 13.05, 84.63, 0.919}, 
 {"JPN", "Asia", "Japan", "2021-02-20", 423952., 1234., 1307., 7438., 78., 
  72.857, 3352.023, 9.757, 10.334, 58.809, 0.617, 0.576, 0.74, "", "", "", 
  "", "", "", "", "", 31579., 7.426565*^6, 58.719, 0.25, 50737., 0.401, 
  0.026, 38.8, "people tested", "", "", "", "", 2404., "", "", "", 19., 
  49.54, 1.26476458*^8, 347.778, 48.2, 27.049, 18.493, 39002.223, "", 79.37, 
  5.72, 11.2, 33.7, "", 13.05, 84.63, 0.919}, 
 {"JPN", "Asia", "Japan", "2021-02-21", 424988., 1036., 1262., 7485., 47., 
  74.143, 3360.214, 8.191, 9.978, 59.181, 0.372, 0.586, 0.74, "", "", "", "", 
  "", "", "", "", 14683., 7.441248*^6, 58.835, 0.116, 50733., 0.401, 0.025, 
  40.2, "people tested", "", "", "", "", 2378., "", "", "", 19., 49.54, 
  1.26476458*^8, 347.778, 48.2, 27.049, 18.493, 39002.223, "", 79.37, 5.72, 
  11.2, 33.7, "", 13.05, 84.63, 0.919}, {"JPN", "Asia", "Japan", 
  "2021-02-22", 425725., 737., 1228.286, 7541., 56., 71.857, 3366.041, 5.827, 
  9.712, 59.624, 0.443, 0.568, 0.75, "", "", "", "", "", "", "", "", 54180., 
  7.495428*^6, 59.263, 0.428, 50127., 0.396, 0.025, 40.8, "people tested", 
  11934., 11934., "", "", 2362., 0.01, 0.01, "", 19., 49.54, 1.26476458*^8, 
  347.778, 48.2, 27.049, 18.493, 39002.223, "", 79.37, 5.72, 11.2, 33.7, "", 
  13.05, 84.63, 0.919}, {"JPN", "Asia", "Japan", "2021-02-23", 426828., 
  1103., 1199., 7595., 54., 65.143, 3374.762, 8.721, 9.48, 60.051, 0.427, 
  0.515, 0.75, "", "", "", "", "", "", "", "", 18324., 7.513752*^6, 59.408, 
  0.145, 44195., 0.349, 0.027, 36.9, "people tested", "", "", "", "", 2464., 
  "", "", "", 19., 49.54, 1.26476458*^8, 347.778, 48.2, 27.049, 18.493, 
  39002.223, "", 79.37, 5.72, 11.2, 33.7, "", 13.05, 84.63, 0.919}, 
 {"JPN", "Asia", "Japan", "2021-02-24", 427732., 904., 1119.429, 7664., 69., 
  63.714, 3381.91, 7.148, 8.851, 60.596, 0.546, 0.504, 0.74, "", "", "", "", 
  "", "", "", "", 54702., 7.568454*^6, 59.841, 0.433, 43275., 0.342, 0.026, 
  38.7, "people tested", 17888., 17888., "", "", 2538., 0.01, 0.01, "", 20., 
  49.54, 1.26476458*^8, 347.778, 48.2, 27.049, 18.493, 39002.223, "", 79.37, 
  5.72, 11.2, 33.7, "", 13.05, 84.63, 0.919}, 
 {"JPN", "Asia", "Japan", "2021-02-25", 428816., 1084., 1056.429, 7738., 74., 
  63.429, 3390.481, 8.571, 8.353, 61.181, 0.585, 0.502, 0.77, "", "", "", "", 
  "", "", "", "", 59234., 7.627688*^6, 60.309, 0.468, 43951., 0.348, 0.024, 
  41.6, "people tested", 21896., 21896., "", 4008., 3041., 0.02, 0.02, "", 
  24., 49.54, 1.26476458*^8, 347.778, 48.2, 27.049, 18.493, 39002.223, "", 
  79.37, 5.72, 11.2, 33.7, "", 13.05, 84.63, 0.919}, 
 {"JPN", "Asia", "Japan", "2021-02-26", 429873., 1057., 1022.143, 7818., 80., 
  65.429, 3398.838, 8.357, 8.082, 61.814, 0.633, 0.517, 0.8, "", "", "", "", 
  "", "", "", "", 57864., 7.685552*^6, 60.767, 0.458, 41509., 0.328, 0.025, 
  40.6, "people tested", 28530., 28530., "", 6634., 3356., 0.02, 0.02, "", 
  27., 49.54, 1.26476458*^8, 347.778, 48.2, 27.049, 18.493, 39002.223, "", 
  79.37, 5.72, 11.2, 33.7, "", 13.05, 84.63, 0.919}, 
 {"JPN", "Asia", "Japan", "2021-02-27", 431093., 1220., 1020.143, 7859., 41., 
  60.143, 3408.484, 9.646, 8.066, 62.138, 0.324, 0.476, 0.85, "", "", "", "", 
  "", "", "", "", 29196., 7.714748*^6, 60.998, 0.231, 41169., 0.326, 0.025, 
  40.4, "people tested", "", "", "", "", 3183., "", "", "", 25., 50.93, 
  1.26476458*^8, 347.778, 48.2, 27.049, 18.493, 39002.223, "", 79.37, 5.72, 
  11.2, 33.7, "", 13.05, 84.63, 0.919}, {"JPN", "Asia", "Japan", 
  "2021-02-28", 432090., 997., 1014.571, 7889., 30., 57.714, 3416.367, 7.883, 
  8.022, 62.375, 0.237, 0.456, 0.86, "", "", "", "", "", "", "", "", 19775., 
  7.734523*^6, 61.154, 0.156, 41896., 0.331, 0.024, 41.3, "people tested", 
  "", "", "", "", 3009., "", "", "", 24., 50.93, 1.26476458*^8, 347.778, 
  48.2, 27.049, 18.493, 39002.223, "", 79.37, 5.72, 11.2, 33.7, "", 13.05, 
  84.63, 0.919}, {"JPN", "Asia", "Japan", "2021-03-01", 432778., 688., 
  1007.571, 7940., 51., 57., 3421.807, 5.44, 7.966, 62.778, 0.403, 0.451, 
  0.88, "", "", "", "", "", "", "", "", 60090., 7.794613*^6, 61.629, 0.475, 
  42741., 0.338, 0.024, 42.4, "people tested", 31785., 31785., "", "", 2836., 
  0.03, 0.03, "", 22., 48.15, 1.26476458*^8, 347.778, 48.2, 27.049, 18.493, 
  39002.223, "", 79.37, 5.72, 11.2, 33.7, "", 13.05, 84.63, 0.919}, 
 {"JPN", "Asia", "Japan", "2021-03-02", 433700., 922., 981.714, 8005., 65., 
  58.571, 3429.097, 7.29, 7.762, 63.292, 0.514, 0.463, 0.89, "", "", "", "", 
  "", "", "", "", 82324., 7.876937*^6, 62.28, 0.651, 51884., 0.41, 0.019, 
  52.9, "people tested", 34772., 34772., "", 2987., 2837., 0.03, 0.03, "", 
  22., 48.15, 1.26476458*^8, 347.778, 48.2, 27.049, 18.493, 39002.223, "", 
  79.37, 5.72, 11.2, 33.7, "", 13.05, 84.63, 0.919}, 
 {"JPN", "Asia", "Japan", "2021-03-03", 434944., 1244., 1030.286, 8068., 63., 
  57.714, 3438.932, 9.836, 8.146, 63.791, 0.498, 0.456, 0.91, "", "", "", "", 
  "", "", "", "", 30168., 7.907105*^6, 62.518, 0.239, 48379., 0.383, 0.021, 
  47., "people tested", 37303., 37303., "", 2531., 2774., 0.03, 0.03, "", 
  22., 48.15, 1.26476458*^8, 347.778, 48.2, 27.049, 18.493, 39002.223, "", 
  79.37, 5.72, 11.2, 33.7, "", 13.05, 84.63, 0.919}, 
 {"JPN", "Asia", "Japan", "2021-03-04", 436093., 1149., 1039.571, 8135., 67., 
  56.714, 3448.017, 9.085, 8.219, 64.32, 0.53, 0.448, 0.92, "", "", "", "", 
  "", "", "", "", 68856., 7.975961*^6, 63.063, 0.544, 49753., 0.393, 0.021, 
  47.9, "people tested", 39174., 39174., "", 1871., 2468., 0.03, 0.03, "", 
  20., 48.15, 1.26476458*^8, 347.778, 48.2, 27.049, 18.493, 39002.223, "", 
  79.37, 5.72, 11.2, 33.7, "", 13.05, 84.63, 0.919}, 
 {"JPN", "Asia", "Japan", "2021-03-05", 437222., 1129., 1049.857, 8190., 55., 
  53.143, 3456.944, 8.927, 8.301, 64.755, 0.435, 0.42, 0.93, "", "", "", "", 
  "", "", "", "", 45153., 8.021114*^6, 63.42, 0.357, 47937., 0.379, 0.022, 
  45.7, "people tested", 46469., 46469., "", 7295., 2563., 0.04, 0.04, "", 
  20., 48.15, 1.26476458*^8, 347.778, 48.2, 27.049, 18.493, 39002.223, "", 
  79.37, 5.72, 11.2, 33.7, "", 13.05, 84.63, 0.919}, 
 {"JPN", "Asia", "Japan", "2021-03-06", 437634., 412., 934.429, 8196., 6., 
  48.143, 3460.201, 3.258, 7.388, 64.803, 0.047, 0.381, 0.94, "", "", "", "", 
  "", "", "", "", 31058., 8.052172*^6, 63.665, 0.246, 48203., 0.381, 0.019, 
  51.6, "people tested", "", "", "", "", 3566., "", "", "", 28., 45.37, 
  1.26476458*^8, 347.778, 48.2, 27.049, 18.493, 39002.223, "", 79.37, 5.72, 
  11.2, 33.7, "", 13.05, 84.63, 0.919}, {"JPN", "Asia", "Japan", 
  "2021-03-07", 439356., 1722., 1038., 8255., 59., 52.286, 3473.816, 13.615, 
  8.207, 65.269, 0.466, 0.413, 1.04, "", "", "", "", "", "", "", "", 14409., 
  8.066581*^6, 63.779, 0.114, 47437., 0.375, 0.022, 45.7, "people tested", 
  "", "", "", "", 4570., "", "", "", 36., 45.37, 1.26476458*^8, 347.778, 
  48.2, 27.049, 18.493, 39002.223, "", 79.37, 5.72, 11.2, 33.7, "", 13.05, 
  84.63, 0.919}, {"JPN", "Asia", "Japan", "2021-03-08", 439977., 621., 
  1028.429, 8301., 46., 51.571, 3478.726, 4.91, 8.131, 65.633, 0.364, 0.408, 
  1.04, "", "", "", "", "", "", "", "", 67917., 8.134498*^6, 64.316, 0.537, 
  48555., 0.384, 0.021, 47.2, "people tested", 70796., 70796., "", "", 5573., 
  0.06, 0.06, "", 44., 45.37, 1.26476458*^8, 347.778, 48.2, 27.049, 18.493, 
  39002.223, "", 79.37, 5.72, 11.2, 33.7, "", 13.05, 84.63, 0.919}, 
 {"JPN", "Asia", "Japan", "2021-03-09", 441152., 1175., 1064.571, 8359., 58., 
  50.571, 3488.017, 9.29, 8.417, 66.091, 0.459, 0.4, 1.04, "", "", "", "", 
  "", "", "", "", 40237., 8.174735*^6, 64.634, 0.318, 42543., 0.336, 0.025, 
  40., "people tested", 107558., 107558., "", 36762., 10398., 0.09, 0.09, "", 
  82., 45.37, 1.26476458*^8, 347.778, 48.2, 27.049, 18.493, 39002.223, "", 
  79.37, 5.72, 11.2, 33.7, "", 13.05, 84.63, 0.919}, 
 {"JPN", "Asia", "Japan", "2021-03-10", 442411., 1259., 1066.714, 8412., 53., 
  49.143, 3497.971, 9.954, 8.434, 66.51, 0.419, 0.389, 1.04, "", "", "", "", 
  "", "", "", "", 60152., 8.234887*^6, 65.11, 0.476, 46826., 0.37, 0.023, 
  43.9, "people tested", 148950., 148915., 35., 41392., 15950., 0.12, 0.12, 
  0., 126., 45.37, 1.26476458*^8, 347.778, 48.2, 27.049, 18.493, 39002.223, 
  "", 79.37, 5.72, 11.2, 33.7, "", 13.05, 84.63, 0.919}, 
 {"JPN", "Asia", "Japan", "2021-03-11", 443714., 1303., 1088.714, 8457., 45., 
  46., 3508.273, 10.302, 8.608, 66.866, 0.356, 0.364, 1.05, "", "", "", "", 
  "", "", "", "", 56851., 8.291738*^6, 65.56, 0.449, 45111., 0.357, 0.024, 
  41.4, "people tested", 181184., 180741., 443., 32234., 20287., 0.14, 0.14, 
  0., 160., 45.37, 1.26476458*^8, 347.778, 48.2, 27.049, 18.493, 39002.223, 
  "", 79.37, 5.72, 11.2, 33.7, "", 13.05, 84.63, 0.919}, 
 {"JPN", "Asia", "Japan", "2021-03-12", 444977., 1263., 1107.857, 8515., 58., 
  46.429, 3518.26, 9.986, 8.759, 67.325, 0.459, 0.367, 1.05, "", "", "", "", 
  "", "", "", "", 55562., 8.3473*^6, 65.999, 0.439, 46598., 0.368, 0.024, 
  42.1, "people tested", 230542., 227194., 3348., 49358., 26296., 0.18, 0.18, 
  0., 208., 45.37, 1.26476458*^8, 347.778, 48.2, 27.049, 18.493, 39002.223, 
  "", 79.37, 5.72, 11.2, 33.7, "", 13.05, 84.63, 0.919}, 
 {"JPN", "Asia", "Japan", "2021-03-13", 446312., 1335., 1239.714, 8566., 51., 
  52.857, 3528.815, 10.555, 9.802, 67.728, 0.403, 0.418, 1.06, "", "", "", 
  "", "", "", "", "", 31295., 8.378595*^6, 66.246, 0.247, 46632., 0.369, 
  0.027, 37.6, "people tested", "", "", "", "", 27982., "", "", "", 221., 
  42.59, 1.26476458*^8, 347.778, 48.2, 27.049, 18.493, 39002.223, "", 79.37, 
  5.72, 11.2, 33.7, "", 13.05, 84.63, 0.919}, 
 {"JPN", "Asia", "Japan", "2021-03-14", 447287., 975., 1133., 8587., 21., 
  47.429, 3536.524, 7.709, 8.958, 67.894, 0.166, 0.375, 1.04, "", "", "", "", 
  "", "", "", "", 17266., 8.395861*^6, 66.383, 0.137, 47040., 0.372, 0.024, 
  41.5, "people tested", "", "", "", "", 29668., "", "", "", 235., 42.59, 
  1.26476458*^8, 347.778, 48.2, 27.049, 18.493, 39002.223, "", 79.37, 5.72, 
  11.2, 33.7, "", 13.05, 84.63, 0.919}, {"JPN", "Asia", "Japan", 
  "2021-03-15", 448000., 713., 1146.143, 8625., 38., 46.286, 3542.161, 5.637, 
  9.062, 68.195, 0.3, 0.366, 1.06, "", "", "", "", "", "", "", "", 49870., 
  8.445731*^6, 66.777, 0.394, 44462., 0.352, 0.026, 38.8, "people tested", 
  290275., 282398., 7877., "", 31354., 0.23, 0.22, 0.01, 248., 42.59, 
  1.26476458*^8, 347.778, 48.2, 27.049, 18.493, 39002.223, "", 79.37, 5.72, 
  11.2, 33.7, "", 13.05, 84.63, 0.919}, {"JPN", "Asia", "Japan", 
  "2021-03-16", 449142., 1142., 1141.429, 8682., 57., 46.143, 3551.191, 
  9.029, 9.025, 68.645, 0.451, 0.365, 1.08, "", "", "", "", "", "", "", "", 
  47776., 8.493507*^6, 67.155, 0.378, 45539., 0.36, 0.025, 39.9, 
  "people tested", 359191., 349844., 9347., 68916., 35948., 0.28, 0.28, 0.01, 
  284., 42.59, 1.26476458*^8, 347.778, 48.2, 27.049, 18.493, 39002.223, "", 
  79.37, 5.72, 11.2, 33.7, "", 13.05, 84.63, 0.919}, 
 {"JPN", "Asia", "Japan", "2021-03-17", 450687., 1545., 1182.286, 8718., 36., 
  43.714, 3563.406, 12.216, 9.348, 68.93, 0.285, 0.346, 1.11, "", "", "", "", 
  "", "", "", "", 84919., 8.578426*^6, 67.826, 0.671, 49077., 0.388, 0.024, 
  41.5, "people tested", 437485., 423196., 14289., 78294., 41219., 0.35, 
  0.33, 0.01, 326., 42.59, 1.26476458*^8, 347.778, 48.2, 27.049, 18.493, 
  39002.223, "", 79.37, 5.72, 11.2, 33.7, "", 13.05, 84.63, 0.919}, 
 {"JPN", "Asia", "Japan", "2021-03-18", 452147., 1460., 1204.714, 8750., 32., 
  41.857, 3574.95, 11.544, 9.525, 69.183, 0.253, 0.331, 1.12, "", "", "", "", 
  "", "", "", "", 54899., 8.633325*^6, 68.26, 0.434, 48798., 0.386, 0.025, 
  40.5, "people tested", 508702., 490413., 18289., 71217., 46788., 0.4, 0.39, 
  0.01, 370., 42.59, 1.26476458*^8, 347.778, 48.2, 27.049, 18.493, 39002.223, 
  "", 79.37, 5.72, 11.2, 33.7, "", 13.05, 84.63, 0.919}, 
 {"JPN", "Asia", "Japan", "2021-03-19", 453616., 1469., 1234.143, 8783., 33., 
  38.286, 3586.565, 11.615, 9.758, 69.444, 0.261, 0.303, 1.13, "", "", "", 
  "", "", "", "", "", 71301., 8.704626*^6, 68.824, 0.564, 51047., 0.404, 
  0.024, 41.4, "people tested", 578835., 553454., 25381., 70133., 49756., 
  0.46, 0.44, 0.02, 393., 42.59, 1.26476458*^8, 347.778, 48.2, 27.049, 
  18.493, 39002.223, "", 79.37, 5.72, 11.2, 33.7, "", 13.05, 84.63, 0.919}, 
 {"JPN", "Asia", "Japan", "2021-03-20", 455212., 1596., 1271.429, 8802., 19., 
  33.714, 3599.184, 12.619, 10.053, 69.594, 0.15, 0.267, 1.14, "", "", "", 
  "", "", "", "", "", 30658., 8.735284*^6, 69.066, 0.242, 50956., 0.403, 
  0.025, 40.1, "people tested", "", "", "", "", 50429., "", "", "", 399., 
  42.59, 1.26476458*^8, 347.778, 48.2, 27.049, 18.493, 39002.223, "", 79.37, 
  5.72, 11.2, 33.7, "", 13.05, 84.63, 0.919}, 
 {"JPN", "Asia", "Japan", "2021-03-21", 456318., 1106., 1290.143, 8821., 19., 
  33.429, 3607.928, 8.745, 10.201, 69.744, 0.15, 0.264, 1.14, "", "", "", "", 
  "", "", "", "", 16997., 8.752281*^6, 69.201, 0.134, 50917., 0.403, 0.025, 
  39.5, "people tested", "", "", "", "", 51102., "", "", "", 404., 42.59, 
  1.26476458*^8, 347.778, 48.2, 27.049, 18.493, 39002.223, "", 79.37, 5.72, 
  11.2, 33.7, "", 13.05, 84.63, 0.919}, {"JPN", "Asia", "Japan", 
  "2021-03-22", 457104., 786., 1300.571, 8857., 36., 33.143, 3614.143, 6.215, 
  10.283, 70.029, 0.285, 0.262, 1.17, "", "", "", "", "", "", "", "", 51469., 
  8.80375*^6, 69.608, 0.407, 51146., 0.404, 0.025, 39.3, "people tested", 
  652698., 623569., 29129., "", 51775., 0.52, 0.49, 0.02, 409., 42.59, 
  1.26476458*^8, 347.778, 48.2, 27.049, 18.493, 39002.223, "", 79.37, 5.72, 
  11.2, 33.7, "", 13.05, 84.63, 0.919}, {"JPN", "Asia", "Japan", 
  "2021-03-23", 458621., 1517., 1354.143, 8908., 51., 32.286, 3626.137, 
  11.994, 10.707, 70.432, 0.403, 0.255, 1.21, "", "", "", "", "", "", "", "", 
  52715., 8.856465*^6, 70.025, 0.417, 51851., 0.41, 0.026, 38.3, 
  "people tested", 699126., 667370., 31756., 46428., 48562., 0.55, 0.53, 
  0.03, 384., 42.59, 1.26476458*^8, 347.778, 48.2, 27.049, 18.493, 39002.223, 
  "", 79.37, 5.72, 11.2, 33.7, "", 13.05, 84.63, 0.919}, 
 {"JPN", "Asia", "Japan", "2021-03-24", 460595., 1974., 1415.429, 8929., 21., 
  30.143, 3641.745, 15.608, 11.191, 70.598, 0.166, 0.238, 1.24, "", "", "", 
  "", "", "", "", "", 59974., 8.916439*^6, 70.499, 0.474, 48288., 0.382, 
  0.029, 34.1, "people tested", 741180., 706101., 35079., 42054., 43385., 
  0.59, 0.56, 0.03, 343., 42.59, 1.26476458*^8, 347.778, 48.2, 27.049, 
  18.493, 39002.223, "", 79.37, 5.72, 11.2, 33.7, "", 13.05, 84.63, 0.919}, 
```
