## Supplementary material for "Modeling the waves of Covid-19": forecasting program for later stages: world-6-7.txt (part 18 of 37)

```
 {"JPN", "Asia", "Japan", "2021-03-25", 462506., 1911., 1479.857, 8956., 27., 
  29.429, 3656.854, 15.11, 11.701, 70.812, 0.213, 0.233, 1.26, "", "", "", 
  "", "", "", "", "", 62645., 8.979084*^6, 70.994, 0.495, 49394., 0.391, 
  0.03, 33.4, "people tested", 775122., 737672., 37450., 33942., 38060., 
  0.61, 0.58, 0.03, 301., 42.59, 1.26476458*^8, 347.778, 48.2, 27.049, 
  18.493, 39002.223, "", 79.37, 5.72, 11.2, 33.7, "", 13.05, 84.63, 0.919}, 
 {"JPN", "Asia", "Japan", "2021-03-26", 464483., 1977., 1552.429, 8989., 33., 
  29.429, 3672.486, 15.631, 12.274, 71.073, 0.261, 0.233, 1.27, "", "", "", 
  "", "", "", "", "", 67296., 9.04638*^6, 71.526, 0.532, 48822., 0.386, 
  0.032, 31.4, "people tested", 822869., 781665., 41204., 47747., 34862., 
  0.65, 0.62, 0.03, 276., 42.59, 1.26476458*^8, 347.778, 48.2, 27.049, 
  18.493, 39002.223, "", 79.37, 5.72, 11.2, 33.7, "", 13.05, 84.63, 0.919}, 
 {"JPN", "Asia", "Japan", "2021-03-27", 466563., 2080., 1621.571, 9021., 32., 
  31.286, 3688.932, 16.446, 12.821, 71.326, 0.253, 0.247, 1.28, "", "", "", 
  "", "", "", "", "", 39591., 9.085971*^6, 71.839, 0.313, 50098., 0.396, 
  0.032, 30.9, "people tested", "", "", "", "", 34573., "", "", "", 273., 
  42.59, 1.26476458*^8, 347.778, 48.2, 27.049, 18.493, 39002.223, "", 79.37, 
  5.72, 11.2, 33.7, "", 13.05, 84.63, 0.919}, 
 {"JPN", "Asia", "Japan", "2021-03-28", 468346., 1783., 1718.286, 9050., 29., 
  32.714, 3703.029, 14.097, 13.586, 71.555, 0.229, 0.259, 1.28, "", "", "", 
  "", "", "", "", "", 18887., 9.104858*^6, 71.989, 0.149, 50368., 0.398, 
  0.034, 29.3, "people tested", "", "", "", "", 34284., "", "", "", 271., 
  42.59, 1.26476458*^8, 347.778, 48.2, 27.049, 18.493, 39002.223, "", 79.37, 
  5.72, 11.2, 33.7, "", 13.05, 84.63, 0.919}, 
 {"JPN", "Asia", "Japan", "2021-03-29", 469636., 1290., 1790.286, 9079., 29., 
  31.714, 3713.229, 10.2, 14.155, 71.784, 0.229, 0.251, 1.3, "", "", "", "", 
  "", "", "", "", 72179., 9.177037*^6, 72.559, 0.571, 53327., 0.422, 0.034, 
  29.8, "people tested", 890662., 825704., 64958., "", 33995., 0.7, 0.65, 
  0.05, 269., 42.59, 1.26476458*^8, 347.778, 48.2, 27.049, 18.493, 39002.223, 
  "", 79.37, 5.72, 11.2, 33.7, "", 13.05, 84.63, 0.919}, 
 {"JPN", "Asia", "Japan", "2021-03-30", 471777., 2141., 1879.429, 9112., 33., 
  29.143, 3730.157, 16.928, 14.86, 72.045, 0.261, 0.23, 1.31, "", "", "", "", 
  "", "", "", "", 41247., 9.218284*^6, 72.885, 0.326, 51688., 0.409, 0.036, 
  27.5, "people tested", 949731., 852946., 96785., 59069., 35801., 0.75, 
  0.67, 0.08, 283., 42.59, 1.26476458*^8, 347.778, 48.2, 27.049, 18.493, 
  39002.223, "", 79.37, 5.72, 11.2, 33.7, "", 13.05, 84.63, 0.919}, 
 {"JPN", "Asia", "Japan", "2021-03-31", 474641., 2864., 2006.571, 9155., 43., 
  32.286, 3752.801, 22.645, 15.865, 72.385, 0.34, 0.255, 1.32, "", "", "", 
  "", "", "", "", "", 67435., 9.285719*^6, 73.419, 0.533, 52754., 0.417, 
  0.038, 26.3, "people tested", 1.002739*^6, 877159., 125580., 53008., 
  37366., 0.79, 0.69, 0.1, 295., 42.59, 1.26476458*^8, 347.778, 48.2, 27.049, 
  18.493, 39002.223, "", 79.37, 5.72, 11.2, 33.7, "", 13.05, 84.63, 0.919}, 
 {"JPN", "Asia", "Japan", "2021-04-01", 477239., 2598., 2104.714, 9173., 18., 
  31., 3773.343, 20.541, 16.641, 72.527, 0.142, 0.245, 1.31, "", "", "", "", 
  "", "", "", "", 65377., 9.351096*^6, 73.935, 0.517, 53145., 0.42, 0.04, 
  25.3, "people tested", 1.050112*^6, 893315., 156797., 47373., 39284., 0.83, 
  0.71, 0.12, 311., 42.59, 1.26476458*^8, 347.778, 48.2, 27.049, 18.493, 
  39002.223, "", 79.37, 5.72, 11.2, 33.7, "", 13.05, 84.63, 0.919}, 
 {"JPN", "Asia", "Japan", "2021-04-02", 479953., 2714., 2210., 9191., 18., 
  28.857, 3794.801, 21.459, 17.474, 72.67, 0.142, 0.228, 1.3, "", "", "", "", 
  "", "", "", "", 61146., 9.412242*^6, 74.419, 0.483, 52266., 0.413, 0.042, 
  23.6, "people tested", 1.096698*^6, 913341., 183357., 46586., 39118., 0.87, 
  0.72, 0.14, 309., 42.59, 1.26476458*^8, 347.778, 48.2, 27.049, 18.493, 
  39002.223, "", 79.37, 5.72, 11.2, 33.7, "", 13.05, 84.63, 0.919}, 
 {"JPN", "Asia", "Japan", "2021-04-03", 482704., 2751., 2305.857, 9198., 7., 
  25.286, 3816.552, 21.751, 18.232, 72.725, 0.055, 0.2, 1.29, "", "", "", "", 
  "", "", "", "", 41103., 9.453345*^6, 74.744, 0.325, 52482., 0.415, 0.044, 
  22.8, "people tested", "", "", "", "", 40661., "", "", "", 321., 42.59, 
  1.26476458*^8, 347.778, 48.2, 27.049, 18.493, 39002.223, "", 79.37, 5.72, 
  11.2, 33.7, "", 13.05, 84.63, 0.919}, {"JPN", "Asia", "Japan", 
  "2021-04-04", 485226., 2522., 2411.429, 9210., 12., 22.857, 3836.493, 
  19.94, 19.066, 72.82, 0.095, 0.181, 1.28, "", "", "", "", "", "", "", "", 
  17189., 9.470534*^6, 74.88, 0.136, 52239., 0.413, 0.046, 21.7, 
  "people tested", "", "", "", "", 42203., "", "", "", 334., 42.59, 
  1.26476458*^8, 347.778, 48.2, 27.049, 18.493, 39002.223, "", 79.37, 5.72, 
  11.2, 33.7, "", 13.05, 84.63, 0.919}, {"JPN", "Asia", "Japan", 
  "2021-04-05", 486792., 1566., 2450.857, 9229., 19., 21.429, 3848.874, 
  12.382, 19.378, 72.97, 0.15, 0.169, 1.27, "", "", "", "", "", "", "", "", 
  60274., 9.530808*^6, 75.356, 0.477, 50539., 0.4, 0.048, 20.6, 
  "people tested", 1.196884*^6, 956638., 240246., "", 43746., 0.95, 0.76, 
  0.19, 346., 42.59, 1.26476458*^8, 347.778, 48.2, 27.049, 18.493, 39002.223, 
  "", 79.37, 5.72, 11.2, 33.7, "", 13.05, 84.63, 0.919}, 
 {"JPN", "Asia", "Japan", "2021-04-06", 489407., 2615., 2518.571, 9251., 22., 
  19.857, 3869.55, 20.676, 19.913, 73.144, 0.174, 0.157, 1.27, "", "", "", 
  "", "", "", "", "", 53019., 9.583827*^6, 75.776, 0.419, 52220., 0.413, 
  0.048, 20.7, "people tested", 1.288566*^6, 996058., 292508., 91682., 
  48405., 1.02, 0.79, 0.23, 383., 42.59, 1.26476458*^8, 347.778, 48.2, 
  27.049, 18.493, 39002.223, "", 79.37, 5.72, 11.2, 33.7, "", 13.05, 84.63, 
  0.919}, {"JPN", "Asia", "Japan", "2021-04-07", 492860., 3453., 2602.714, 
  9286., 35., 18.714, 3896.852, 27.302, 20.579, 73.421, 0.277, 0.148, 1.28, 
  "", "", "", "", "", "", "", "", 58424., 9.642251*^6, 76.238, 0.462, 50933., 
  0.403, 0.051, 19.6, "people tested", 1.393108*^6, 1.036429*^6, 356679., 
  104542., 55767., 1.1, 0.82, 0.28, 441., 42.59, 1.26476458*^8, 347.778, 
  48.2, 27.049, 18.493, 39002.223, "", 79.37, 5.72, 11.2, 33.7, "", 13.05, 
  84.63, 0.919}, {"JPN", "Asia", "Japan", "2021-04-08", 496351., 3491., 
  2730.286, 9311., 25., 19.714, 3924.454, 27.602, 21.587, 73.618, 0.198, 
  0.156, 1.28, "", "", "", "", "", "", "", "", 70959., 9.71321*^6, 76.799, 
  0.561, 51731., 0.409, 0.053, 18.9, "people tested", 1.487606*^6, 
  1.066385*^6, 421221., 94498., 62499., 1.18, 0.84, 0.33, 494., 42.59, 
  1.26476458*^8, 347.778, 48.2, 27.049, 18.493, 39002.223, "", 79.37, 5.72, 
  11.2, 33.7, "", 13.05, 84.63, 0.919}, {"JPN", "Asia", "Japan", 
  "2021-04-09", 499831., 3480., 2839.714, 9325., 14., 19.143, 3951.969, 
  27.515, 22.453, 73.729, 0.111, 0.151, 1.28, "", "", "", "", "", "", "", "", 
  67609., 9.780819*^6, 77.333, 0.535, 52654., 0.416, 0.054, 18.5, 
  "people tested", 1.592517*^6, 1.101698*^6, 490819., 104911., 70831., 1.26, 
  0.87, 0.39, 560., 45.37, 1.26476458*^8, 347.778, 48.2, 27.049, 18.493, 
  39002.223, "", 79.37, 5.72, 11.2, 33.7, "", 13.05, 84.63, 0.919}, 
 {"JPN", "Asia", "Japan", "2021-04-10", 503537., 3706., 2976.143, 9352., 27., 
  22., 3981.271, 29.302, 23.531, 73.943, 0.213, 0.174, 1.27, "", "", "", "", 
  "", "", "", "", 40924., 9.821743*^6, 77.657, 0.324, 52628., 0.416, 0.057, 
  17.7, "people tested", "", "", "", "", 70731., "", "", "", 559., 45.37, 
  1.26476458*^8, 347.778, 48.2, 27.049, 18.493, 39002.223, "", 79.37, 5.72, 
  11.2, 33.7, "", 13.05, 84.63, 0.919}, {"JPN", "Asia", "Japan", 
  "2021-04-11", 506237., 2700., 3001.571, 9369., 17., 22.714, 4002.618, 
  21.348, 23.732, 74.077, 0.134, 0.18, 1.26, "", "", "", "", "", "", "", "", 
  22466., 9.844209*^6, 77.834, 0.178, 53382., 0.422, 0.056, 17.8, 
  "people tested", "", "", "", "", 70630., "", "", "", 558., 45.37, 
  1.26476458*^8, 347.778, 48.2, 27.049, 18.493, 39002.223, "", 79.37, 5.72, 
  11.2, 33.7, "", 13.05, 84.63, 0.919}, {"JPN", "Asia", "Japan", 
  "2021-04-12", 508350., 2113., 3079.714, 9393., 24., 23.429, 4019.325, 
  16.707, 24.35, 74.267, 0.19, 0.185, 1.28, "", "", "", "", "", "", "", "", 
  72260., 9.916469*^6, 78.406, 0.571, 55094., 0.436, 0.056, 17.9, 
  "people tested", 1.690592*^6, 1.129687*^6, 560905., "", 70530., 1.34, 0.89, 
  0.44, 558., 45.37, 1.26476458*^8, 347.778, 48.2, 27.049, 18.493, 39002.223, 
  "", 79.37, 5.72, 11.2, 33.7, "", 13.05, 84.63, 0.919}, 
 {"JPN", "Asia", "Japan", "2021-04-13", 511799., 3449., 3198.857, 9422., 29., 
  24.429, 4046.595, 27.27, 25.292, 74.496, 0.229, 0.193, 1.3, "", "", "", "", 
  "", "", "", "", 65278., 9.981747*^6, 78.922, 0.516, 56846., 0.449, 0.056, 
  17.8, "people tested", 1.746181*^6, 1.145186*^6, 600995., 55589., 65374., 
  1.38, 0.91, 0.48, 517., 45.37, 1.26476458*^8, 347.778, 48.2, 27.049, 
  18.493, 39002.223, "", 79.37, 5.72, 11.2, 33.7, "", 13.05, 84.63, 0.919}, 
 {"JPN", "Asia", "Japan", "2021-04-14", 517281., 5482., 3488.714, 9471., 49., 
  26.429, 4089.939, 43.344, 27.584, 74.884, 0.387, 0.209, 1.33, "", "", "", 
  "", "", "", "", "", 73092., 1.0054839*^7, 79.5, 0.578, 58941., 0.466, 
  0.059, 16.9, "people tested", 1.799048*^6, 1.156626*^6, 642422., 52867., 
  57991., 1.42, 0.91, 0.51, 459., 45.37, 1.26476458*^8, 347.778, 48.2, 
  27.049, 18.493, 39002.223, "", 79.37, 5.72, 11.2, 33.7, "", 13.05, 84.63, 
  0.919}, {"JPN", "Asia", "Japan", "2021-04-15", 521796., 4515., 3635., 
  9506., 35., 27.857, 4125.637, 35.698, 28.741, 75.16, 0.277, 0.22, 1.31, "", 
  "", "", "", "", "", "", "", 82330., 1.0137169*^7, 80.151, 0.651, 60566., 
  0.479, 0.06, 16.7, "people tested", 1.853729*^6, 1.175324*^6, 678405., 
  54681., 52303., 1.47, 0.93, 0.54, 414., 45.37, 1.26476458*^8, 347.778, 
  48.2, 27.049, 18.493, 39002.223, "", 79.37, 5.72, 11.2, 33.7, "", 13.05, 
  84.63, 0.919}, {"JPN", "Asia", "Japan", "2021-04-16", 526307., 4511., 
  3782.286, 9552., 46., 32.429, 4161.304, 35.667, 29.905, 75.524, 0.364, 
  0.256, 1.28, "", "", "", "", "", "", "", "", 77966., 1.0215135*^7, 80.767, 
  0.616, 62045., 0.491, 0.061, 16.4, "people tested", "", "", "", "", 40953., 
  "", "", "", 324., 45.37, 1.26476458*^8, 347.778, 48.2, 27.049, 18.493, 
  39002.223, "", 79.37, 5.72, 11.2, 33.7, "", 13.05, 84.63, 0.919}, 
 {"JPN", "Asia", "Japan", "2021-04-17", 531109., 4802., 3938.857, 9593., 41., 
  34.429, 4199.272, 37.968, 31.143, 75.848, 0.324, 0.272, 1.26, "", "", "", 
  "", "", "", "", "", 50503., 1.0265638*^7, 81.166, 0.399, 63414., 0.501, 
  0.062, 16.1, "people tested", "", "", "", "", 39920., "", "", "", 316., 
  45.37, 1.26476458*^8, 347.778, 48.2, 27.049, 18.493, 39002.223, "", 79.37, 
  5.72, 11.2, 33.7, "", 13.05, 84.63, 0.919}, 
 {"JPN", "Asia", "Japan", "2021-04-18", 535220., 4111., 4140.429, 9610., 17., 
  34.429, 4231.776, 32.504, 32.737, 75.983, 0.134, 0.272, 1.24, "", "", "", 
  "", "", "", "", "", 30571., 1.0296209*^7, 81.408, 0.242, 64571., 0.511, 
  0.064, 15.6, "people tested", 1.930111*^6, 1.211715*^6, 718396., "", 
  38887., 1.53, 0.96, 0.57, 307., 45.37, 1.26476458*^8, 347.778, 48.2, 
  27.049, 18.493, 39002.223, "", 79.37, 5.72, 11.2, 33.7, "", 13.05, 84.63, 
  0.919}, {"JPN", "Asia", "Japan", "2021-04-19", 537494., 2274., 4163.429, 
  9629., 19., 33.714, 4249.755, 17.98, 32.919, 76.133, 0.15, 0.267, 1.22, "", 
  "", "", "", "", "", "", "", 86696., 1.0382905*^7, 82.094, 0.685, 66634., 
  0.527, 0.062, 16., "people tested", 2.05488*^6, 1.282177*^6, 772703., 
  124769., 52041., 1.62, 1.01, 0.61, 411., 45.37, 1.26476458*^8, 347.778, 
  48.2, 27.049, 18.493, 39002.223, "", 79.37, 5.72, 11.2, 33.7, "", 13.05, 
  84.63, 0.919}, {"JPN", "Asia", "Japan", "2021-04-20", 542467., 4973., 
  4381.143, 9682., 53., 37.143, 4289.075, 39.32, 34.64, 76.552, 0.419, 0.294, 
  1.23, "", "", "", "", "", "", "", "", 70951., 1.0453856*^7, 82.655, 0.561, 
  67444., 0.533, 0.065, 15.4, "people tested", 2.190413*^6, 1.389913*^6, 
  800500., 135533., 63462., 1.73, 1.1, 0.63, 502., 45.37, 1.26476458*^8, 
  347.778, 48.2, 27.049, 18.493, 39002.223, "", 79.37, 5.72, 11.2, 33.7, "", 
  13.05, 84.63, 0.919}, {"JPN", "Asia", "Japan", "2021-04-21", 547836., 
  5369., 4365., 9737., 55., 38., 4331.525, 42.451, 34.512, 76.987, 0.435, 
  0.3, 1.22, "", "", "", "", "", "", "", "", 96428., 1.0550284*^7, 83.417, 
  0.762, 70778., 0.56, 0.062, 16.2, "people tested", 2.354383*^6, 
  1.527187*^6, 827196., 163970., 79334., 1.86, 1.21, 0.65, 627., 45.37, 
  1.26476458*^8, 347.778, 48.2, 27.049, 18.493, 39002.223, "", 79.37, 5.72, 
  11.2, 33.7, "", 13.05, 84.63, 0.919}, {"JPN", "Asia", "Japan", 
  "2021-04-22", 553362., 5526., 4509.429, 9778., 41., 38.857, 4375.217, 
  43.692, 35.654, 77.311, 0.324, 0.307, 1.2, "", "", "", "", "", "", "", "", 
  94257., 1.0644541*^7, 84.162, 0.745, 72482., 0.573, 0.062, 16.1, 
  "people tested", 2.517045*^6, 1.667994*^6, 849051., 162662., 94759., 1.99, 
  1.32, 0.67, 749., 45.37, 1.26476458*^8, 347.778, 48.2, 27.049, 18.493, 
  39002.223, "", 79.37, 5.72, 11.2, 33.7, "", 13.05, 84.63, 0.919}, 
 {"JPN", "Asia", "Japan", "2021-04-23", 558376., 5014., 4581.286, 9834., 56., 
  40.286, 4414.861, 39.644, 36.222, 77.754, 0.443, 0.319, 1.18, "", "", "", 
  "", "", "", "", "", 91286., 1.0735827*^7, 84.884, 0.722, 74385., 0.588, 
  0.062, 16.2, "people tested", "", "", "", "", 100696., "", "", "", 796., 
  45.37, 1.26476458*^8, 347.778, 48.2, 27.049, 18.493, 39002.223, "", 79.37, 
  5.72, 11.2, 33.7, "", 13.05, 84.63, 0.919}, 
 {"JPN", "Asia", "Japan", "2021-04-24", 563998., 5622., 4698.429, 9890., 56., 
  42.429, 4459.312, 44.451, 37.149, 78.196, 0.443, 0.335, 1.16, "", "", "", 
  "", "", "", "", "", 58221., 1.0794048*^7, 85.344, 0.46, 75487., 0.597, 
  0.062, 16.1, "people tested", "", "", "", "", 106632., "", "", "", 843., 
  45.37, 1.26476458*^8, 347.778, 48.2, 27.049, 18.493, 39002.223, "", 79.37, 
  5.72, 11.2, 33.7, "", 13.05, 84.63, 0.919}, 
 {"JPN", "Asia", "Japan", "2021-04-25", 568621., 4623., 4771.571, 9939., 49., 
  47., 4495.864, 36.552, 37.727, 78.584, 0.387, 0.372, 1.14, "", "", "", "", 
  "", "", "", "", 35886., 1.0829934*^7, 85.628, 0.284, 76246., 0.603, 0.063, 
  16., "people tested", 2.71809*^6, 1.839356*^6, 878734., "", 112568., 2.15, 
  1.45, 0.69, 890., 49.07, 1.26476458*^8, 347.778, 48.2, 27.049, 18.493, 
  39002.223, "", 79.37, 5.72, 11.2, 33.7, "", 13.05, 84.63, 0.919}, 
 {"JPN", "Asia", "Japan", "2021-04-26", 571904., 3283., 4915.714, 9968., 29., 
  48.429, 4521.822, 25.957, 38.867, 78.813, 0.229, 0.383, 1.13, "", "", "", 
  "", "", "", "", "", 83925., 1.0913859*^7, 86.292, 0.664, 75851., 0.6, 
  0.065, 15.4, "people tested", 3.00051*^6, 2.080125*^6, 920385., 282420., 
  135090., 2.37, 1.64, 0.73, 1068., 49.07, 1.26476458*^8, 347.778, 48.2, 
  27.049, 18.493, 39002.223, "", 79.37, 5.72, 11.2, 33.7, "", 13.05, 84.63, 
  0.919}, {"JPN", "Asia", "Japan", "2021-04-27", 576870., 4966., 4914.714, 
  10031., 63., 49.857, 4561.086, 39.264, 38.859, 79.311, 0.498, 0.394, 1.12, 
  "", "", "", "", "", "", "", "", 81048., 1.0994907*^7, 86.932, 0.641, 
  77293., 0.611, 0.064, 15.7, "people tested", 3.225464*^6, 2.273974*^6, 
  951490., 224954., 147864., 2.55, 1.8, 0.75, 1169., 49.07, 1.26476458*^8, 
  347.778, 48.2, 27.049, 18.493, 39002.223, "", 79.37, 5.72, 11.2, 33.7, "", 
  13.05, 84.63, 0.919}, {"JPN", "Asia", "Japan", "2021-04-28", 580666., 
  3796., 4690., 10052., 21., 45., 4591.099, 30.013, 37.082, 79.477, 0.166, 
  0.356, 1.11, "", "", "", "", "", "", "", "", 68106., 1.1063013*^7, 87.471, 
  0.538, 73247., 0.579, 0.064, 15.6, "people tested", "", "", "", "", 
  143316., "", "", "", 1133., 49.07, 1.26476458*^8, 347.778, 48.2, 27.049, 
  18.493, 39002.223, "", 79.37, 5.72, 11.2, 33.7, "", 13.05, 84.63, 0.919}, 
 {"JPN", "Asia", "Japan", "2021-04-29", 588580., 7914., 5031.143, 10160., 
  108., 54.571, 4653.672, 62.573, 39.779, 80.331, 0.854, 0.431, 1.15, "", "", 
  "", "", "", "", "", "", 91921., 1.1154934*^7, 88.198, 0.727, 72913., 0.576, 
  0.069, 14.5, "people tested", 3.489719*^6, 2.493961*^6, 995758., "", 
  138953., 2.76, 1.97, 0.79, 1099., 49.07, 1.26476458*^8, 347.778, 48.2, 
  27.049, 18.493, 39002.223, "", 79.37, 5.72, 11.2, 33.7, "", 13.05, 84.63, 
  0.919}, {"JPN", "Asia", "Japan", "2021-04-30", 593264., 4684., 4984., 
  10199., 39., 52.143, 4690.707, 37.035, 39.407, 80.64, 0.308, 0.412, 1.12, 
  "", "", "", "", "", "", "", "", 64494., 1.1219428*^7, 88.708, 0.51, 69086., 
  0.546, 0.072, 13.9, "people tested", "", "", "", "", 137645., "", "", "", 
  1088., 49.07, 1.26476458*^8, 347.778, 48.2, 27.049, 18.493, 39002.223, "", 
  79.37, 5.72, 11.2, 33.7, "", 13.05, 84.63, 0.919}, 
 {"JPN", "Asia", "Japan", "2021-05-01", 599253., 5989., 5036.429, 10281., 
  82., 55.857, 4738.06, 47.353, 39.821, 81.288, 0.648, 0.442, 1.11, "", "", 
  "", "", "", "", "", "", 68323., 1.1287751*^7, 89.248, 0.54, 70529., 0.558, 
  0.071, 14., "people tested", "", "", "", "", 136336., "", "", "", 1078., 
  49.07, 1.26476458*^8, 347.778, 48.2, 27.049, 18.493, 39002.223, "", 79.37, 
  5.72, 11.2, 33.7, "", 13.05, 84.63, 0.919}, 
 {"JPN", "Asia", "Japan", "2021-05-02", 605150., 5897., 5218.429, 10342., 
  61., 57.571, 4784.685, 46.625, 41.26, 81.77, 0.482, 0.455, 1.11, "", "", 
  "", "", "", "", "", "", 36217., 1.1323968*^7, 89.534, 0.286, 70576., 0.558, 
  0.074, 13.5, "people tested", "", "", "", "", 135027., "", "", "", 1068., 
  49.07, 1.26476458*^8, 347.778, 48.2, 27.049, 18.493, 39002.223, "", 79.37, 
  5.72, 11.2, 33.7, "", 13.05, 84.63, 0.919}, 
 {"JPN", "Asia", "Japan", "2021-05-03", 609625., 4475., 5388.714, 10391., 
  49., 60.429, 4820.067, 35.382, 42.606, 82.158, 0.387, 0.478, 1.08, "", "", 
  "", "", "", "", "", "", 44186., 1.1368154*^7, 89.884, 0.349, 64899., 0.513, 
  0.083, 12., "people tested", "", "", "", "", 102947., "", "", "", 814., 
  49.07, 1.26476458*^8, 347.778, 48.2, 27.049, 18.493, 39002.223, "", 79.37, 
  5.72, 11.2, 33.7, "", 13.05, 84.63, 0.919}, 
 {"JPN", "Asia", "Japan", "2021-05-04", 613822., 4197., 5278.857, 10441., 
  50., 58.571, 4853.251, 33.184, 41.738, 82.553, 0.395, 0.463, 1.03, "", "", 
  "", "", "", "", "", "", 27746., 1.13959*^7, 90.103, 0.219, 57285., 0.453, 
  0.092, 10.9, "people tested", "", "", "", "", 79075., "", "", "", 625., 
  49.07, 1.26476458*^8, 347.778, 48.2, 27.049, 18.493, 39002.223, "", 79.37, 
  5.72, 11.2, 33.7, "", 13.05, 84.63, 0.919}, 
 {"JPN", "Asia", "Japan", "2021-05-05", 617890., 4068., 5317.714, 10501., 
  60., 64.143, 4885.415, 32.164, 42.045, 83.027, 0.474, 0.507, 1.01, "", "", 
  "", "", "", "", "", "", 67085., 1.1462985*^7, 90.633, 0.53, 57139., 0.452, 
  0.093, 10.7, "people tested", 3.836845*^6, 2.793847*^6, 1.042998*^6, "", 
  68465., 3.03, 2.21, 0.82, 541., 49.07, 1.26476458*^8, 347.778, 48.2, 
  27.049, 18.493, 39002.223, "", 79.37, 5.72, 11.2, 33.7, "", 13.05, 84.63, 
  0.919}, {"JPN", "Asia", "Japan", "2021-05-06", 622273., 4383., 4813.286, 
  10566., 65., 58., 4920.07, 34.655, 38.057, 83.541, 0.514, 0.459, 1.03, "", 
  "", "", "", "", "", "", "", 89586., 1.1552571*^7, 91.342, 0.708, 56805., 
  0.449, 0.085, 11.8, "people tested", 4.197463*^6, 3.091529*^6, 1.105934*^6, 
  360618., 101106., 3.32, 2.44, 0.87, 799., 49.07, 1.26476458*^8, 347.778, 
  48.2, 27.049, 18.493, 39002.223, "", 79.37, 5.72, 11.2, 33.7, "", 13.05, 
  84.63, 0.919}, {"JPN", "Asia", "Japan", "2021-05-07", 628319., 6046., 
  5007.857, 10712., 146., 73.286, 4967.873, 47.803, 39.595, 84.696, 1.154, 
  0.579, 1.1, "", "", "", "", "", "", "", "", 109758., 1.1662329*^7, 92.209, 
  0.868, 63272., 0.5, 0.079, 12.6, "people tested", "", "", "", "", 104216., 
  "", "", "", 824., 49.07, 1.26476458*^8, 347.778, 48.2, 27.049, 18.493, 
  39002.223, "", 79.37, 5.72, 11.2, 33.7, "", 13.05, 84.63, 0.919}, 
 {"JPN", "Asia", "Japan", "2021-05-08", 635568., 7249., 5187.857, 10796., 
  84., 73.571, 5025.188, 57.315, 41.018, 85.36, 0.664, 0.582, 1.15, "", "", 
  "", "", "", "", "", "", 71001., 1.173333*^7, 92.771, 0.561, 63654., 0.503, 
  0.082, 12.3, "people tested", "", "", "", "", 107325., "", "", "", 849., 
  49.07, 1.26476458*^8, 347.778, 48.2, 27.049, 18.493, 39002.223, "", 79.37, 
  5.72, 11.2, 33.7, "", 13.05, 84.63, 0.919}, 
 {"JPN", "Asia", "Japan", "2021-05-09", 642146., 6578., 5285.143, 10860., 
  64., 74., 5077.198, 52.01, 41.788, 85.866, 0.506, 0.585, 1.17, "", "", "", 
  "", "", "", "", "", 41338., 1.1774668*^7, 93.098, 0.327, 64386., 0.509, 
  0.082, 12.2, "people tested", 4.436325*^6, 3.277886*^6, 1.158439*^6, "", 
  110435., 3.51, 2.59, 0.92, 873., 49.07, 1.26476458*^8, 347.778, 48.2, 
  27.049, 18.493, 39002.223, "", 79.37, 5.72, 11.2, 33.7, "", 13.05, 84.63, 
  0.919}, {"JPN", "Asia", "Japan", "2021-05-10", 647003., 4857., 5339.714, 
  10931., 71., 77.143, 5115.6, 38.402, 42.219, 86.427, 0.561, 0.61, 1.17, "", 
  "", "", "", "", "", "", "", 130677., 1.1905345*^7, 94.131, 1.033, 76742., 
  0.607, 0.07, 14.4, "people tested", 4.734029*^6, 3.500968*^6, 1.233061*^6, 
  297704., 144699., 3.74, 2.77, 0.97, 1144., 49.07, 1.26476458*^8, 347.778, 
  48.2, 27.049, 18.493, 39002.223, "", 79.37, 5.72, 11.2, 33.7, "", 13.05, 
  84.63, 0.919}, {"JPN", "Asia", "Japan", "2021-05-11", 653363., 6360., 
  5648.714, 11045., 114., 86.286, 5165.886, 50.286, 44.662, 87.329, 0.901, 
  0.682, 1.15, "", "", "", "", "", "", "", "", 97038., 1.2002383*^7, 94.898, 
  0.767, 86640., 0.685, 0.065, 15.3, "people tested", 4.994028*^6, 
  3.674147*^6, 1.319881*^6, 259999., 173577., 3.95, 2.91, 1.04, 1372., 49.07, 
  1.26476458*^8, 347.778, 48.2, 27.049, 18.493, 39002.223, "", 79.37, 5.72, 
  11.2, 33.7, "", 13.05, 84.63, 0.919}, {"JPN", "Asia", "Japan", 
  "2021-05-12", 660884., 7521., 6142., 11148., 103., 92.429, 5225.352, 
  59.466, 48.562, 88.143, 0.814, 0.731, 1.12, "", "", "", "", "", "", "", "", 
  87073., 1.2089456*^7, 95.587, 0.688, 89496., 0.708, 0.069, 14.6, 
  "people tested", 5.274683*^6, 3.844717*^6, 1.429966*^6, 280655., 205405., 
  4.17, 3.04, 1.13, 1624., 49.07, 1.26476458*^8, 347.778, 48.2, 27.049, 
  18.493, 39002.223, "", 79.37, 5.72, 11.2, 33.7, "", 13.05, 84.63, 0.919}, 
 {"JPN", "Asia", "Japan", "2021-05-13", 667251., 6367., 6425.429, 11249., 
  101., 97.571, 5275.693, 50.341, 50.803, 88.941, 0.799, 0.771, 1.07, "", "", 
  "", "", "", "", "", "", 122502., 1.2211958*^7, 96.555, 0.969, 94198., 
  0.745, 0.068, 14.7, "people tested", 5.593436*^6, 4.027333*^6, 1.566103*^6, 
  318753., 199425., 4.42, 3.18, 1.24, 1577., 49.07, 1.26476458*^8, 347.778, 
  48.2, 27.049, 18.493, 39002.223, "", 79.37, 5.72, 11.2, 33.7, "", 13.05, 
  84.63, 0.919}, {"JPN", "Asia", "Japan", "2021-05-14", 673539., 6288., 
  6460., 11330., 81., 88.286, 5325.41, 49.717, 51.077, 89.582, 0.64, 0.698, 
  1.03, "", "", "", "", "", "", "", "", 99676., 1.2311634*^7, 97.343, 0.788, 
  92758., 0.733, 0.07, 14.4, "people tested", "", "", "", "", 212763., "", 
  "", "", 1682., 49.07, 1.26476458*^8, 347.778, 48.2, 27.049, 18.493, 
  39002.223, "", 79.37, 5.72, 11.2, 33.7, "", 13.05, 84.63, 0.919}, 
 {"JPN", "Asia", "Japan", "2021-05-15", 679870., 6331., 6328.857, 11424., 
  94., 89.714, 5375.467, 50.057, 50.04, 90.325, 0.743, 0.709, 1., "", "", "", 
  "", "", "", "", "", 66868., 1.2378502*^7, 97.872, 0.529, 92167., 0.729, 
  0.069, 14.6, "people tested", "", "", "", "", 226102., "", "", "", 1788., 
  49.07, 1.26476458*^8, 347.778, 48.2, 27.049, 18.493, 39002.223, "", 79.37, 
  5.72, 11.2, 33.7, "", 13.05, 84.63, 0.919}, 
 {"JPN", "Asia", "Japan", "2021-05-16", 685135., 5265., 6141.286, 11471., 
  47., 87.286, 5417.095, 41.628, 48.557, 90.697, 0.372, 0.69, 0.98, "", "", 
  "", "", "", "", "", "", 35948., 1.241445*^7, 98.156, 0.284, 91397., 0.723, 
  0.067, 14.9, "people tested", 6.112406*^6, 4.380733*^6, 1.731673*^6, "", 
  239440., 4.83, 3.46, 1.37, 1893., 49.07, 1.26476458*^8, 347.778, 48.2, 
  27.049, 18.493, 39002.223, "", 79.37, 5.72, 11.2, 33.7, "", 13.05, 84.63, 
  0.919}, {"JPN", "Asia", "Japan", "2021-05-17", 688873., 3738., 5981.429, 
  11587., 116., 93.714, 5446.65, 29.555, 47.293, 91.614, 0.917, 0.741, 0.96, 
  "", "", "", "", "", "", "", "", 95425., 1.2509875*^7, 98.911, 0.754, 
  86361., 0.683, 0.069, 14.4, "people tested", 6.691268*^6, 4.725079*^6, 
  1.966189*^6, 578862., 279606., 5.29, 3.74, 1.55, 2211., 49.07, 
  1.26476458*^8, 347.778, 48.2, 27.049, 18.493, 39002.223, "", 79.37, 5.72, 
  11.2, 33.7, "", 13.05, 84.63, 0.919}, {"JPN", "Asia", "Japan", 
  "2021-05-18", 694077., 5204., 5816.286, 11803., 216., 108.286, 5487.796, 
  41.146, 45.987, 93.322, 1.708, 0.856, 0.94, "", "", "", "", "", "", "", "", 
  86352., 1.2596227*^7, 99.593, 0.683, 84835., 0.671, 0.069, 14.6, 
  "people tested", 7.093476*^6, 4.952144*^6, 2.141332*^6, 402208., 299921., 
  5.61, 3.92, 1.69, 2371., 49.07, 1.26476458*^8, 347.778, 48.2, 27.049, 
  18.493, 39002.223, "", 79.37, 5.72, 11.2, 33.7, "", 13.05, 84.63, 0.919}, 
 {"JPN", "Asia", "Japan", "2021-05-19", 699931., 5854., 5578.143, 11900., 
  97., 107.429, 5534.081, 46.285, 44.104, 94.089, 0.767, 0.849, 0.92, "", "", 
  "", "", "", "", "", "", 149234., 1.2745461*^7, 100.773, 1.18, 93715., 
  0.741, 0.06, 16.8, "people tested", 7.577142*^6, 5.236829*^6, 2.340313*^6, 
  483666., 328923., 5.99, 4.14, 1.85, 2601., 49.07, 1.26476458*^8, 347.778, 
  48.2, 27.049, 18.493, 39002.223, "", 79.37, 5.72, 11.2, 33.7, "", 13.05, 
  84.63, 0.919}, {"JPN", "Asia", "Japan", "2021-05-20", 705641., 5710., 
  5484.286, 12006., 106., 108.143, 5579.228, 45.147, 43.362, 94.927, 0.838, 
  0.855, 0.9, "", "", "", "", "", "", "", "", 97287., 1.2842748*^7, 101.543, 
  0.769, 90113., 0.712, 0.061, 16.4, "people tested", 7.990398*^6, 
  5.528513*^6, 2.461885*^6, 413256., 342423., 6.32, 4.37, 1.95, 2707., 49.07, 
  1.26476458*^8, 347.778, 48.2, 27.049, 18.493, 39002.223, "", 79.37, 5.72, 
  11.2, 33.7, "", 13.05, 84.63, 0.919}, {"JPN", "Asia", "Japan", 
  "2021-05-21", 710895., 5254., 5336.571, 12119., 113., 112.714, 5620.769, 
  41.541, 42.194, 95.82, 0.893, 0.891, 0.87, "", "", "", "", "", "", "", "", 
  117145., 1.2959893*^7, 102.469, 0.926, 92608., 0.732, 0.058, 17.4, 
  "people tested", "", "", "", "", 355226., "", "", "", 2809., 49.07, 
  1.26476458*^8, 347.778, 48.2, 27.049, 18.493, 39002.223, "", 79.37, 5.72, 
  11.2, 33.7, "", 13.05, 84.63, 0.919}, {"JPN", "Asia", "Japan", 
  "2021-05-22", 715880., 4985., 5144.286, 12203., 84., 111.286, 5660.184, 
  39.414, 40.674, 96.484, 0.664, 0.88, 0.85, "", "", "", "", "", "", "", "", 
  66583., 1.3026476*^7, 102.995, 0.526, 92568., 0.732, 0.056, 18., 
  "people tested", "", "", "", "", 368029., "", "", "", 2910., 49.07, 
  1.26476458*^8, 347.778, 48.2, 27.049, 18.493, 39002.223, "", 79.37, 5.72, 
  11.2, 33.7, "", 13.05, 84.63, 0.919}, {"JPN", "Asia", "Japan", 
  "2021-05-23", 719925., 4045., 4970., 12265., 62., 113.429, 5692.166, 
  31.982, 39.296, 96.975, 0.49, 0.897, 0.83, "", "", "", "", "", "", "", "", 
  35263., 1.3061739*^7, 103.274, 0.279, 92470., 0.731, 0.054, 18.6, 
  "people tested", 8.778226*^6, 6.131651*^6, 2.646575*^6, "", 380831., 6.94, 
  4.85, 2.09, 3011., 49.07, 1.26476458*^8, 347.778, 48.2, 27.049, 18.493, 
  39002.223, "", 79.37, 5.72, 11.2, 33.7, "", 13.05, 84.63, 0.919}, 
 {"JPN", "Asia", "Japan", "2021-05-24", 722668., 2743., 4827.857, 12351., 
  86., 109.143, 5713.854, 21.688, 38.172, 97.655, 0.68, 0.863, 0.82, "", "", 
  "", "", "", "", "", "", 91616., 1.3153355*^7, 103.998, 0.724, 91926., 
  0.727, 0.053, 19., "people tested", 9.466923*^6, 6.610864*^6, 2.856059*^6, 
  688697., 396522., 7.49, 5.23, 2.26, 3135., 49.07, 1.26476458*^8, 347.778, 
  48.2, 27.049, 18.493, 39002.223, "", 79.37, 5.72, 11.2, 33.7, "", 13.05, 
  84.63, 0.919}, {"JPN", "Asia", "Japan", "2021-05-25", 726586., 3918., 
  4644.143, 12457., 106., 93.429, 5744.832, 30.978, 36.719, 98.493, 0.838, 
  0.739, 0.81, "", "", "", "", "", "", "", "", 70045., 1.32234*^7, 104.552, 
  0.554, 89596., 0.708, 0.052, 19.3, "people tested", 1.0030865*^7, 
  7.104069*^6, 2.926796*^6, 563942., 419627., 7.93, 5.62, 2.31, 3318., 49.07, 
  1.26476458*^8, 347.778, 48.2, 27.049, 18.493, 39002.223, "", 79.37, 5.72, 
  11.2, 33.7, "", 13.05, 84.63, 0.919}, {"JPN", "Asia", "Japan", 
  "2021-05-26", 731071., 4485., 4448.571, 12573., 116., 96.143, 5780.293, 
  35.461, 35.173, 99.41, 0.917, 0.76, 0.79, "", "", "", "", "", "", "", "", 
  87089., 1.3310489*^7, 105.241, 0.689, 80718., 0.638, 0.055, 18.1, 
  "people tested", 1.05951*^7, 7.607158*^6, 2.987942*^6, 564235., 431137., 
  8.38, 6.01, 2.36, 3409., 49.07, 1.26476458*^8, 347.778, 48.2, 27.049, 
  18.493, 39002.223, "", 79.37, 5.72, 11.2, 33.7, "", 13.05, 84.63, 0.919}, 
 {"JPN", "Asia", "Japan", "2021-05-27", 735234., 4163., 4227.571, 12691., 
  118., 97.857, 5813.208, 32.915, 33.426, 100.343, 0.933, 0.774, 0.77, "", 
  "", "", "", "", "", "", "", 116584., 1.3427073*^7, 106.163, 0.922, 83475., 
  0.66, 0.051, 19.7, "people tested", 1.1176328*^7, 8.104589*^6, 3.071739*^6, 
  581228., 455133., 8.84, 6.41, 2.43, 3599., 49.07, 1.26476458*^8, 347.778, 
  48.2, 27.049, 18.493, 39002.223, "", 79.37, 5.72, 11.2, 33.7, "", 13.05, 
  84.63, 0.919}, {"JPN", "Asia", "Japan", "2021-05-28", 738935., 3701., 
  4005.714, 12786., 95., 95.286, 5842.471, 29.262, 31.672, 101.094, 0.751, 
  0.753, 0.76, "", "", "", "", "", "", "", "", 118523., 1.3545596*^7, 107.1, 
  0.937, 83672., 0.662, 0.048, 20.9, "people tested", "", "", "", "", 
  473201., "", "", "", 3741., 49.07, 1.26476458*^8, 347.778, 48.2, 27.049, 
  18.493, 39002.223, "", 79.37, 5.72, 11.2, 33.7, "", 13.05, 84.63, 0.919}, 
 {"JPN", "Asia", "Japan", "2021-05-29", 742539., 3604., 3808.429, 12877., 
  91., 96.286, 5870.966, 28.495, 30.112, 101.813, 0.72, 0.761, 0.74, "", "", 
  "", "", "", "", "", "", 57084., 1.360268*^7, 107.551, 0.451, 82315., 0.651, 
  0.046, 21.6, "people tested", "", "", "", "", 491269., "", "", "", 3884., 
  49.07, 1.26476458*^8, 347.778, 48.2, 27.049, 18.493, 39002.223, "", 79.37, 
  5.72, 11.2, 33.7, "", 13.05, 84.63, 0.919}, 
 {"JPN", "Asia", "Japan", "2021-05-30", 745392., 2853., 3638.143, 12926., 
  49., 94.429, 5893.524, 22.558, 28.765, 102.201, 0.387, 0.747, 0.73, "", "", 
  "", "", "", "", "", "", 30097., 1.3632777*^7, 107.789, 0.238, 81577., 
  0.645, 0.045, 22.4, "people tested", 1.234359*^7, 9.116564*^6, 3.227026*^6, 
  "", 509338., 9.76, 7.21, 2.55, 4027., 49.07, 1.26476458*^8, 347.778, 48.2, 
  27.049, 18.493, 39002.223, "", 79.37, 5.72, 11.2, 33.7, "", 13.05, 84.63, 
  0.919}, {"JPN", "Asia", "Japan", "2021-05-31", 747188., 1796., 3502.857, 
  13006., 80., 93.571, 5907.724, 14.2, 27.696, 102.833, 0.633, 0.74, 0.73, 
  "", "", "", "", "", "", "", "", 83703., 1.371648*^7, 108.451, 0.662, 
  80446., 0.636, 0.044, 23., "people tested", 1.3210567*^7, 9.774029*^6, 
  3.436538*^6, 866977., 534806., 10.45, 7.73, 2.72, 4229., 49.07, 
  1.26476458*^8, 347.778, 48.2, 27.049, 18.493, 39002.223, "", 79.37, 5.72, 
  11.2, 33.7, "", 13.05, 84.63, 0.919}, {"JPN", "Asia", "Japan", 
  "2021-06-01", 749829., 2641., 3320.429, 13107., 101., 92.857, 5928.605, 
  20.881, 26.253, 103.632, 0.799, 0.734, 0.72, "", "", "", "", "", "", "", 
  "", 67394., 1.3783874*^7, 108.984, 0.533, 80068., 0.633, 0.041, 24.1, 
  "people tested", 1.399803*^7, 1.0387589*^7, 3.610441*^6, 787463., 566738., 
  11.07, 8.21, 2.85, 4481., 49.07, 1.26476458*^8, 347.778, 48.2, 27.049, 
  18.493, 39002.223, "", 79.37, 5.72, 11.2, 33.7, "", 13.05, 84.63, 0.919}, 
 {"JPN", "Asia", "Japan", "2021-06-02", 752865., 3036., 3113.429, 13220., 
  113., 92.429, 5952.61, 24.004, 24.617, 104.525, 0.893, 0.731, 0.71, "", "", 
  "", "", "", "", "", "", 76590., 1.3860464*^7, 109.589, 0.606, 78568., 
  0.621, 0.04, 25.2, "people tested", 1.4775865*^7, 1.0991098*^7, 
  3.784767*^6, 777835., 597252., 11.68, 8.69, 2.99, 4722., 49.07, 
  1.26476458*^8, 347.778, 48.2, 27.049, 18.493, 39002.223, "", 79.37, 5.72, 
  11.2, 33.7, "", 13.05, 84.63, 0.919}, {"JPN", "Asia", "Japan", 
  "2021-06-03", 755713., 2848., 2925.571, 13331., 111., 91.429, 5975.128, 
  22.518, 23.131, 105.403, 0.878, 0.723, 0.7, "", "", "", "", "", "", "", "", 
  176379., 1.4036843*^7, 110.984, 1.395, 87110., 0.689, 0.034, 29.8, 
  "people tested", 1.5607525*^7, 1.1647687*^7, 3.959838*^6, 831660., 633028., 
  12.34, 9.21, 3.13, 5005., 49.07, 1.26476458*^8, 347.778, 48.2, 27.049, 
  18.493, 39002.223, "", 79.37, 5.72, 11.2, 33.7, "", 13.05, 84.63, 0.919}, 
 {"JPN", "Asia", "Japan", "2021-06-04", 758290., 2577., 2765., 13417., 86., 
  90.143, 5995.503, 20.375, 21.862, 106.083, 0.68, 0.713, 0.7, "", "", "", 
  "", "", "", "", "", 98297., 1.413514*^7, 111.761, 0.777, 84221., 0.666, 
  0.033, 30.5, "people tested", "", "", "", "", 655880., "", "", "", 5186., 
  49.07, 1.26476458*^8, 347.778, 48.2, 27.049, 18.493, 39002.223, "", 79.37, 
  5.72, 11.2, 33.7, "", 13.05, 84.63, 0.919}, 
 {"JPN", "Asia", "Japan", "2021-06-05", 760953., 2663., 2630.571, 13481., 
  64., 86.286, 6016.558, 21.055, 20.799, 106.589, 0.506, 0.682, 0.7, "", "", 
  "", "", "", "", "", "", 54184., 1.4189324*^7, 112.189, 0.428, 83806., 
  0.663, 0.031, 31.9, "people tested", "", "", "", "", 678732., "", "", "", 
  5366., 49.07, 1.26476458*^8, 347.778, 48.2, 27.049, 18.493, 39002.223, "", 
  79.37, 5.72, 11.2, 33.7, "", 13.05, 84.63, 0.919}, 
 {"JPN", "Asia", "Japan", "2021-06-06", 762980., 2027., 2512.571, 13531., 
  50., 86.429, 6032.585, 16.027, 19.866, 106.984, 0.395, 0.683, 0.7, "", "", 
  "", "", "", "", "", "", 26466., 1.421579*^7, 112.399, 0.209, 83288., 0.659, 
  0.03, 33.1, "people tested", 1.725468*^7, 1.2948247*^7, 4.306433*^6, "", 
  701584., 13.64, 10.24, 3.4, 5547., 49.07, 1.26476458*^8, 347.778, 48.2, 
  27.049, 18.493, 39002.223, "", 79.37, 5.72, 11.2, 33.7, "", 13.05, 84.63, 
  0.919}, {"JPN", "Asia", "Japan", "2021-06-07", 764185., 1205., 2428.143, 
  13606., 75., 85.714, 6042.113, 9.527, 19.198, 107.577, 0.593, 0.678, "", 
  "", "", "", "", "", "", "", "", 75134., 1.4290924*^7, 112.993, 0.594, 
  82063., 0.649, 0.03, 33.8, "people tested", 1.8348184*^7, 1.3749628*^7, 
  4.598556*^6, 1.093504*^6, 733945., 14.51, 10.87, 3.64, 5803., "", 
  1.26476458*^8, 347.778, 48.2, 27.049, 18.493, 39002.223, "", 79.37, 5.72, 
  11.2, 33.7, "", 13.05, 84.63, 0.919}, {"JEY", "Europe", "Jersey", 
  "2021-03-14", "", "", "", "", "", "", "", "", "", "", "", "", "", "", "", 
  "", "", "", "", "", "", "", "", "", "", "", "", "", "", "", 45758., 40137., 
  5621., "", "", 45.27, 39.71, 5.56, "", "", 101073., "", "", "", "", "", "", 
  "", "", "", "", "", "", "", ""}, {"JEY", "Europe", "Jersey", "2021-03-15", 
  "", "", "", "", "", "", "", "", "", "", "", "", "", "", "", "", "", "", "", 
  "", "", "", "", "", "", "", "", "", "", "", "", "", "", "", 930., "", "", 
  "", 9201., "", 101073., "", "", "", "", "", "", "", "", "", "", "", "", "", 
  ""}, {"JEY", "Europe", "Jersey", "2021-03-16", "", "", "", "", "", "", "", 
  "", "", "", "", "", "", "", "", "", "", "", "", "", "", "", "", "", "", "", 
  "", "", "", "", "", "", "", "", 930., "", "", "", 9201., "", 101073., "", 
  "", "", "", "", "", "", "", "", "", "", "", "", ""}, 
 {"JEY", "Europe", "Jersey", "2021-03-17", "", "", "", "", "", "", "", "", 
  "", "", "", "", "", "", "", "", "", "", "", "", "", "", "", "", "", "", "", 
  "", "", "", "", "", "", "", 930., "", "", "", 9201., "", 101073., "", "", 
  "", "", "", "", "", "", "", "", "", "", "", ""}, 
 {"JEY", "Europe", "Jersey", "2021-03-18", "", "", "", "", "", "", "", "", 
  "", "", "", "", "", "", "", "", "", "", "", "", "", "", "", "", "", "", "", 
  "", "", "", "", "", "", "", 930., "", "", "", 9201., "", 101073., "", "", 
  "", "", "", "", "", "", "", "", "", "", "", ""}, 
 {"JEY", "Europe", "Jersey", "2021-03-19", "", "", "", "", "", "", "", "", 
  "", "", "", "", "", "", "", "", "", "", "", "", "", "", "", "", "", "", "", 
  "", "", "", "", "", "", "", 930., "", "", "", 9201., "", 101073., "", "", 
  "", "", "", "", "", "", "", "", "", "", "", ""}, 
 {"JEY", "Europe", "Jersey", "2021-03-20", "", "", "", "", "", "", "", "", 
  "", "", "", "", "", "", "", "", "", "", "", "", "", "", "", "", "", "", "", 
  "", "", "", "", "", "", "", 930., "", "", "", 9201., "", 101073., "", "", 
  "", "", "", "", "", "", "", "", "", "", "", ""}, 
 {"JEY", "Europe", "Jersey", "2021-03-21", "", "", "", "", "", "", "", "", 
  "", "", "", "", "", "", "", "", "", "", "", "", "", "", "", "", "", "", "", 
  "", "", "", 52265., 43136., 9129., "", 930., 51.71, 42.68, 9.03, 9201., "", 
  101073., "", "", "", "", "", "", "", "", "", "", "", "", "", ""}, 
 {"JEY", "Europe", "Jersey", "2021-03-22", "", "", "", "", "", "", "", "", 
  "", "", "", "", "", "", "", "", "", "", "", "", "", "", "", "", "", "", "", 
  "", "", "", "", "", "", "", 937., "", "", "", 9271., "", 101073., "", "", 
  "", "", "", "", "", "", "", "", "", "", "", ""}, 
 {"JEY", "Europe", "Jersey", "2021-03-23", "", "", "", "", "", "", "", "", 
  "", "", "", "", "", "", "", "", "", "", "", "", "", "", "", "", "", "", "", 
  "", "", "", "", "", "", "", 944., "", "", "", 9340., "", 101073., "", "", 
  "", "", "", "", "", "", "", "", "", "", "", ""}, 
 {"JEY", "Europe", "Jersey", "2021-03-24", "", "", "", "", "", "", "", "", 
  "", "", "", "", "", "", "", "", "", "", "", "", "", "", "", "", "", "", "", 
  "", "", "", "", "", "", "", 952., "", "", "", 9419., "", 101073., "", "", 
  "", "", "", "", "", "", "", "", "", "", "", ""}, 
 {"JEY", "Europe", "Jersey", "2021-03-25", "", "", "", "", "", "", "", "", 
  "", "", "", "", "", "", "", "", "", "", "", "", "", "", "", "", "", "", "", 
  "", "", "", "", "", "", "", 959., "", "", "", 9488., "", 101073., "", "", 
  "", "", "", "", "", "", "", "", "", "", "", ""}, 
 {"JEY", "Europe", "Jersey", "2021-03-26", "", "", "", "", "", "", "", "", 
  "", "", "", "", "", "", "", "", "", "", "", "", "", "", "", "", "", "", "", 
  "", "", "", "", "", "", "", 966., "", "", "", 9557., "", 101073., "", "", 
  "", "", "", "", "", "", "", "", "", "", "", ""}, 
 {"JEY", "Europe", "Jersey", "2021-03-27", "", "", "", "", "", "", "", "", 
  "", "", "", "", "", "", "", "", "", "", "", "", "", "", "", "", "", "", "", 
  "", "", "", "", "", "", "", 974., "", "", "", 9637., "", 101073., "", "", 
  "", "", "", "", "", "", "", "", "", "", "", ""}, 
 {"JEY", "Europe", "Jersey", "2021-03-28", "", "", "", "", "", "", "", "", 
  "", "", "", "", "", "", "", "", "", "", "", "", "", "", "", "", "", "", "", 
  "", "", "", 59132., 44318., 14814., "", 981., 58.5, 43.85, 14.66, 9706., 
  "", 101073., "", "", "", "", "", "", "", "", "", "", "", "", "", ""}, 
 {"JEY", "Europe", "Jersey", "2021-03-29", "", "", "", "", "", "", "", "", 
  "", "", "", "", "", "", "", "", "", "", "", "", "", "", "", "", "", "", "", 
  "", "", "", "", "", "", "", 1017., "", "", "", 10062., "", 101073., "", "", 
  "", "", "", "", "", "", "", "", "", "", "", ""}, 
 {"JEY", "Europe", "Jersey", "2021-03-30", "", "", "", "", "", "", "", "", 
  "", "", "", "", "", "", "", "", "", "", "", "", "", "", "", "", "", "", "", 
  "", "", "", "", "", "", "", 1053., "", "", "", 10418., "", 101073., "", "", 
  "", "", "", "", "", "", "", "", "", "", "", ""}, 
 {"JEY", "Europe", "Jersey", "2021-03-31", "", "", "", "", "", "", "", "", 
  "", "", "", "", "", "", "", "", "", "", "", "", "", "", "", "", "", "", "", 
  "", "", "", "", "", "", "", 1089., "", "", "", 10774., "", 101073., "", "", 
  "", "", "", "", "", "", "", "", "", "", "", ""}, 
 {"JEY", "Europe", "Jersey", "2021-04-01", "", "", "", "", "", "", "", "", 
  "", "", "", "", "", "", "", "", "", "", "", "", "", "", "", "", "", "", "", 
  "", "", "", "", "", "", "", 1125., "", "", "", 11131., "", 101073., "", "", 
  "", "", "", "", "", "", "", "", "", "", "", ""}, 
 {"JEY", "Europe", "Jersey", "2021-04-02", "", "", "", "", "", "", "", "", 
  "", "", "", "", "", "", "", "", "", "", "", "", "", "", "", "", "", "", "", 
  "", "", "", "", "", "", "", 1161., "", "", "", 11487., "", 101073., "", "", 
  "", "", "", "", "", "", "", "", "", "", "", ""}, 
 {"JEY", "Europe", "Jersey", "2021-04-03", "", "", "", "", "", "", "", "", 
  "", "", "", "", "", "", "", "", "", "", "", "", "", "", "", "", "", "", "", 
  "", "", "", "", "", "", "", 1197., "", "", "", 11843., "", 101073., "", "", 
  "", "", "", "", "", "", "", "", "", "", "", ""}, 
 {"JEY", "Europe", "Jersey", "2021-04-04", "", "", "", "", "", "", "", "", 
  "", "", "", "", "", "", "", "", "", "", "", "", "", "", "", "", "", "", "", 
  "", "", "", 67760., 44981., 22779., "", 1233., 67.04, 44.5, 22.54, 12199., 
  "", 101073., "", "", "", "", "", "", "", "", "", "", "", "", "", ""}, 
 {"JEY", "Europe", "Jersey", "2021-04-05", "", "", "", "", "", "", "", "", 
  "", "", "", "", "", "", "", "", "", "", "", "", "", "", "", "", "", "", "", 
  "", "", "", "", "", "", "", 1120., "", "", "", 11081., "", 101073., "", "", 
  "", "", "", "", "", "", "", "", "", "", "", ""}, 
 {"JEY", "Europe", "Jersey", "2021-04-06", "", "", "", "", "", "", "", "", 
  "", "", "", "", "", "", "", "", "", "", "", "", "", "", "", "", "", "", "", 
  "", "", "", "", "", "", "", 1007., "", "", "", 9963., "", 101073., "", "", 
  "", "", "", "", "", "", "", "", "", "", "", ""}, 
 {"JEY", "Europe", "Jersey", "2021-04-07", "", "", "", "", "", "", "", "", 
  "", "", "", "", "", "", "", "", "", "", "", "", "", "", "", "", "", "", "", 
  "", "", "", "", "", "", "", 894., "", "", "", 8845., "", 101073., "", "", 
  "", "", "", "", "", "", "", "", "", "", "", ""}, 
 {"JEY", "Europe", "Jersey", "2021-04-08", "", "", "", "", "", "", "", "", 
  "", "", "", "", "", "", "", "", "", "", "", "", "", "", "", "", "", "", "", 
  "", "", "", "", "", "", "", 781., "", "", "", 7727., "", 101073., "", "", 
  "", "", "", "", "", "", "", "", "", "", "", ""}, 
 {"JEY", "Europe", "Jersey", "2021-04-09", "", "", "", "", "", "", "", "", 
  "", "", "", "", "", "", "", "", "", "", "", "", "", "", "", "", "", "", "", 
  "", "", "", "", "", "", "", 668., "", "", "", 6609., "", 101073., "", "", 
  "", "", "", "", "", "", "", "", "", "", "", ""}, 
 {"JEY", "Europe", "Jersey", "2021-04-10", "", "", "", "", "", "", "", "", 
  "", "", "", "", "", "", "", "", "", "", "", "", "", "", "", "", "", "", "", 
  "", "", "", "", "", "", "", 556., "", "", "", 5501., "", 101073., "", "", 
  "", "", "", "", "", "", "", "", "", "", "", ""}, 
 {"JEY", "Europe", "Jersey", "2021-04-11", "", "", "", "", "", "", "", "", 
  "", "", "", "", "", "", "", "", "", "", "", "", "", "", "", "", "", "", "", 
  "", "", "", 70859., 45585., 25274., "", 443., 70.11, 45.1, 25.01, 4383., 
  "", 101073., "", "", "", "", "", "", "", "", "", "", "", "", "", ""}, 
 {"JEY", "Europe", "Jersey", "2021-04-12", "", "", "", "", "", "", "", "", 
  "", "", "", "", "", "", "", "", "", "", "", "", "", "", "", "", "", "", "", 
  "", "", "", "", "", "", "", 509., "", "", "", 5036., "", 101073., "", "", 
  "", "", "", "", "", "", "", "", "", "", "", ""}, 
 {"JEY", "Europe", "Jersey", "2021-04-13", "", "", "", "", "", "", "", "", 
  "", "", "", "", "", "", "", "", "", "", "", "", "", "", "", "", "", "", "", 
  "", "", "", "", "", "", "", 574., "", "", "", 5679., "", 101073., "", "", 
  "", "", "", "", "", "", "", "", "", "", "", ""}, 
 {"JEY", "Europe", "Jersey", "2021-04-14", "", "", "", "", "", "", "", "", 
  "", "", "", "", "", "", "", "", "", "", "", "", "", "", "", "", "", "", "", 
  "", "", "", "", "", "", "", 640., "", "", "", 6332., "", 101073., "", "", 
  "", "", "", "", "", "", "", "", "", "", "", ""}, 
 {"JEY", "Europe", "Jersey", "2021-04-15", "", "", "", "", "", "", "", "", 
  "", "", "", "", "", "", "", "", "", "", "", "", "", "", "", "", "", "", "", 
  "", "", "", "", "", "", "", 706., "", "", "", 6985., "", 101073., "", "", 
  "", "", "", "", "", "", "", "", "", "", "", ""}, 
 {"JEY", "Europe", "Jersey", "2021-04-16", "", "", "", "", "", "", "", "", 
  "", "", "", "", "", "", "", "", "", "", "", "", "", "", "", "", "", "", "", 
  "", "", "", "", "", "", "", 772., "", "", "", 7638., "", 101073., "", "", 
  "", "", "", "", "", "", "", "", "", "", "", ""}, 
 {"JEY", "Europe", "Jersey", "2021-04-17", "", "", "", "", "", "", "", "", 
  "", "", "", "", "", "", "", "", "", "", "", "", "", "", "", "", "", "", "", 
  "", "", "", "", "", "", "", 838., "", "", "", 8291., "", 101073., "", "", 
  "", "", "", "", "", "", "", "", "", "", "", ""}, 
 {"JEY", "Europe", "Jersey", "2021-04-18", "", "", "", "", "", "", "", "", 
  "", "", "", "", "", "", "", "", "", "", "", "", "", "", "", "", "", "", "", 
  "", "", "", 77185., 49413., 27772., "", 904., 76.37, 48.89, 27.48, 8944., 
  "", 101073., "", "", "", "", "", "", "", "", "", "", "", "", "", ""}, 
 {"JEY", "Europe", "Jersey", "2021-04-19", "", "", "", "", "", "", "", "", 
  "", "", "", "", "", "", "", "", "", "", "", "", "", "", "", "", "", "", "", 
  "", "", "", "", "", "", "", 888., "", "", "", 8786., "", 101073., "", "", 
  "", "", "", "", "", "", "", "", "", "", "", ""}, 
 {"JEY", "Europe", "Jersey", "2021-04-20", "", "", "", "", "", "", "", "", 
  "", "", "", "", "", "", "", "", "", "", "", "", "", "", "", "", "", "", "", 
  "", "", "", "", "", "", "", 872., "", "", "", 8627., "", 101073., "", "", 
  "", "", "", "", "", "", "", "", "", "", "", ""}, 
 {"JEY", "Europe", "Jersey", "2021-04-21", "", "", "", "", "", "", "", "", 
  "", "", "", "", "", "", "", "", "", "", "", "", "", "", "", "", "", "", "", 
  "", "", "", "", "", "", "", 856., "", "", "", 8469., "", 101073., "", "", 
  "", "", "", "", "", "", "", "", "", "", "", ""}, 
 {"JEY", "Europe", "Jersey", "2021-04-22", "", "", "", "", "", "", "", "", 
  "", "", "", "", "", "", "", "", "", "", "", "", "", "", "", "", "", "", "", 
  "", "", "", "", "", "", "", 841., "", "", "", 8321., "", 101073., "", "", 
  "", "", "", "", "", "", "", "", "", "", "", ""}, 
 {"JEY", "Europe", "Jersey", "2021-04-23", "", "", "", "", "", "", "", "", 
  "", "", "", "", "", "", "", "", "", "", "", "", "", "", "", "", "", "", "", 
  "", "", "", "", "", "", "", 825., "", "", "", 8162., "", 101073., "", "", 
  "", "", "", "", "", "", "", "", "", "", "", ""}, 
 {"JEY", "Europe", "Jersey", "2021-04-24", "", "", "", "", "", "", "", "", 
  "", "", "", "", "", "", "", "", "", "", "", "", "", "", "", "", "", "", "", 
  "", "", "", "", "", "", "", 809., "", "", "", 8004., "", 101073., "", "", 
  "", "", "", "", "", "", "", "", "", "", "", ""}, 
 {"JEY", "Europe", "Jersey", "2021-04-25", "", "", "", "", "", "", "", "", 
  "", "", "", "", "", "", "", "", "", "", "", "", "", "", "", "", "", "", "", 
  "", "", "", 82738., 52405., 30333., "", 793., 81.86, 51.85, 30.01, 7846., 
  "", 101073., "", "", "", "", "", "", "", "", "", "", "", "", "", ""}, 
 {"JEY", "Europe", "Jersey", "2021-04-26", "", "", "", "", "", "", "", "", 
  "", "", "", "", "", "", "", "", "", "", "", "", "", "", "", "", "", "", "", 
  "", "", "", "", "", "", "", 796., "", "", "", 7875., "", 101073., "", "", 
  "", "", "", "", "", "", "", "", "", "", "", ""}, 
 {"JEY", "Europe", "Jersey", "2021-04-27", "", "", "", "", "", "", "", "", 
  "", "", "", "", "", "", "", "", "", "", "", "", "", "", "", "", "", "", "", 
  "", "", "", "", "", "", "", 798., "", "", "", 7895., "", 101073., "", "", 
  "", "", "", "", "", "", "", "", "", "", "", ""}, 
 {"JEY", "Europe", "Jersey", "2021-04-28", "", "", "", "", "", "", "", "", 
  "", "", "", "", "", "", "", "", "", "", "", "", "", "", "", "", "", "", "", 
  "", "", "", "", "", "", "", 800., "", "", "", 7915., "", 101073., "", "", 
  "", "", "", "", "", "", "", "", "", "", "", ""}, 
 {"JEY", "Europe", "Jersey", "2021-04-29", "", "", "", "", "", "", "", "", 
  "", "", "", "", "", "", "", "", "", "", "", "", "", "", "", "", "", "", "", 
  "", "", "", "", "", "", "", 803., "", "", "", 7945., "", 101073., "", "", 
  "", "", "", "", "", "", "", "", "", "", "", ""}, 
 {"JEY", "Europe", "Jersey", "2021-04-30", "", "", "", "", "", "", "", "", 
  "", "", "", "", "", "", "", "", "", "", "", "", "", "", "", "", "", "", "", 
  "", "", "", "", "", "", "", 805., "", "", "", 7965., "", 101073., "", "", 
  "", "", "", "", "", "", "", "", "", "", "", ""}, 
 {"JEY", "Europe", "Jersey", "2021-05-01", "", "", "", "", "", "", "", "", 
  "", "", "", "", "", "", "", "", "", "", "", "", "", "", "", "", "", "", "", 
  "", "", "", "", "", "", "", 807., "", "", "", 7984., "", 101073., "", "", 
  "", "", "", "", "", "", "", "", "", "", "", ""}, 
 {"JEY", "Europe", "Jersey", "2021-05-02", "", "", "", "", "", "", "", "", 
  "", "", "", "", "", "", "", "", "", "", "", "", "", "", "", "", "", "", "", 
  "", "", "", 88404., 52891., 35513., "", 809., 87.47, 52.33, 35.14, 8004., 
  "", 101073., "", "", "", "", "", "", "", "", "", "", "", "", "", ""}, 
 {"JEY", "Europe", "Jersey", "2021-05-03", "", "", "", "", "", "", "", "", 
  "", "", "", "", "", "", "", "", "", "", "", "", "", "", "", "", "", "", "", 
  "", "", "", "", "", "", "", 782., "", "", "", 7737., "", 101073., "", "", 
  "", "", "", "", "", "", "", "", "", "", "", ""}, 
 {"JEY", "Europe", "Jersey", "2021-05-04", "", "", "", "", "", "", "", "", 
  "", "", "", "", "", "", "", "", "", "", "", "", "", "", "", "", "", "", "", 
  "", "", "", "", "", "", "", 754., "", "", "", 7460., "", 101073., "", "", 
  "", "", "", "", "", "", "", "", "", "", "", ""}, 
 {"JEY", "Europe", "Jersey", "2021-05-05", "", "", "", "", "", "", "", "", 
  "", "", "", "", "", "", "", "", "", "", "", "", "", "", "", "", "", "", "", 
  "", "", "", "", "", "", "", 727., "", "", "", 7193., "", 101073., "", "", 
  "", "", "", "", "", "", "", "", "", "", "", ""}, 
 {"JEY", "Europe", "Jersey", "2021-05-06", "", "", "", "", "", "", "", "", 
  "", "", "", "", "", "", "", "", "", "", "", "", "", "", "", "", "", "", "", 
  "", "", "", "", "", "", "", 699., "", "", "", 6916., "", 101073., "", "", 
  "", "", "", "", "", "", "", "", "", "", "", ""}, 
 {"JEY", "Europe", "Jersey", "2021-05-07", "", "", "", "", "", "", "", "", 
  "", "", "", "", "", "", "", "", "", "", "", "", "", "", "", "", "", "", "", 
  "", "", "", "", "", "", "", 672., "", "", "", 6649., "", 101073., "", "", 
  "", "", "", "", "", "", "", "", "", "", "", ""}, 
 {"JEY", "Europe", "Jersey", "2021-05-08", "", "", "", "", "", "", "", "", 
  "", "", "", "", "", "", "", "", "", "", "", "", "", "", "", "", "", "", "", 
  "", "", "", "", "", "", "", 644., "", "", "", 6372., "", 101073., "", "", 
  "", "", "", "", "", "", "", "", "", "", "", ""}, 
 {"JEY", "Europe", "Jersey", "2021-05-09", "", "", "", "", "", "", "", "", 
  "", "", "", "", "", "", "", "", "", "", "", "", "", "", "", "", "", "", "", 
  "", "", "", "", "", "", "", 617., "", "", "", 6104., "", 101073., "", "", 
  "", "", "", "", "", "", "", "", "", "", "", ""}, 
 {"JEY", "Europe", "Jersey", "2021-05-10", "", "", "", "", "", "", "", "", 
  "", "", "", "", "", "", "", "", "", "", "", "", "", "", "", "", "", "", "", 
  "", "", "", "", "", "", "", 617., "", "", "", 6104., "", 101073., "", "", 
  "", "", "", "", "", "", "", "", "", "", "", ""}, 
 {"JEY", "Europe", "Jersey", "2021-05-11", "", "", "", "", "", "", "", "", 
  "", "", "", "", "", "", "", "", "", "", "", "", "", "", "", "", "", "", "", 
  "", "", "", "", "", "", "", 617., "", "", "", 6104., "", 101073., "", "", 
  "", "", "", "", "", "", "", "", "", "", "", ""}, 
 {"JEY", "Europe", "Jersey", "2021-05-12", "", "", "", "", "", "", "", "", 
  "", "", "", "", "", "", "", "", "", "", "", "", "", "", "", "", "", "", "", 
  "", "", "", 94574., 55684., 38890., "", 617., 93.57, 55.09, 38.48, 6104., 
  "", 101073., "", "", "", "", "", "", "", "", "", "", "", "", "", ""}, 
 {"JEY", "Europe", "Jersey", "2021-05-13", "", "", "", "", "", "", "", "", 
  "", "", "", "", "", "", "", "", "", "", "", "", "", "", "", "", "", "", "", 
  "", "", "", "", "", "", "", 629., "", "", "", 6223., "", 101073., "", "", 
  "", "", "", "", "", "", "", "", "", "", "", ""}, 
 {"JEY", "Europe", "Jersey", "2021-05-14", "", "", "", "", "", "", "", "", 
  "", "", "", "", "", "", "", "", "", "", "", "", "", "", "", "", "", "", "", 
  "", "", "", "", "", "", "", 640., "", "", "", 6332., "", 101073., "", "", 
  "", "", "", "", "", "", "", "", "", "", "", ""}, 
 {"JEY", "Europe", "Jersey", "2021-05-15", "", "", "", "", "", "", "", "", 
  "", "", "", "", "", "", "", "", "", "", "", "", "", "", "", "", "", "", "", 
  "", "", "", "", "", "", "", 652., "", "", "", 6451., "", 101073., "", "", 
  "", "", "", "", "", "", "", "", "", "", "", ""}, 
 {"JEY", "Europe", "Jersey", "2021-05-16", "", "", "", "", "", "", "", "", 
  "", "", "", "", "", "", "", "", "", "", "", "", "", "", "", "", "", "", "", 
  "", "", "", 97366., 57124., 40242., "", 663., 96.33, 56.52, 39.81, 6560., 
  "", 101073., "", "", "", "", "", "", "", "", "", "", "", "", "", ""}, 
 {"JEY", "Europe", "Jersey", "2021-05-17", "", "", "", "", "", "", "", "", 
  "", "", "", "", "", "", "", "", "", "", "", "", "", "", "", "", "", "", "", 
  "", "", "", "", "", "", "", 688., "", "", "", 6807., "", 101073., "", "", 
  "", "", "", "", "", "", "", "", "", "", "", ""}, 
 {"JEY", "Europe", "Jersey", "2021-05-18", "", "", "", "", "", "", "", "", 
  "", "", "", "", "", "", "", "", "", "", "", "", "", "", "", "", "", "", "", 
  "", "", "", "", "", "", "", 713., "", "", "", 7054., "", 101073., "", "", 
  "", "", "", "", "", "", "", "", "", "", "", ""}, 
 {"JEY", "Europe", "Jersey", "2021-05-19", "", "", "", "", "", "", "", "", 
  "", "", "", "", "", "", "", "", "", "", "", "", "", "", "", "", "", "", "", 
  "", "", "", 99736., 59281., 40455., "", 737., 98.68, 58.65, 40.03, 7292., 
  "", 101073., "", "", "", "", "", "", "", "", "", "", "", "", "", ""}, 
 {"JEY", "Europe", "Jersey", "2021-05-20", "", "", "", "", "", "", "", "", 
  "", "", "", "", "", "", "", "", "", "", "", "", "", "", "", "", "", "", "", 
  "", "", "", "", "", "", "", 756., "", "", "", 7480., "", 101073., "", "", 
  "", "", "", "", "", "", "", "", "", "", "", ""}, 
 {"JEY", "Europe", "Jersey", "2021-05-21", "", "", "", "", "", "", "", "", 
  "", "", "", "", "", "", "", "", "", "", "", "", "", "", "", "", "", "", "", 
  "", "", "", "", "", "", "", 774., "", "", "", 7658., "", 101073., "", "", 
  "", "", "", "", "", "", "", "", "", "", "", ""}, 
 {"JEY", "Europe", "Jersey", "2021-05-22", "", "", "", "", "", "", "", "", 
  "", "", "", "", "", "", "", "", "", "", "", "", "", "", "", "", "", "", "", 
  "", "", "", "", "", "", "", 793., "", "", "", 7846., "", 101073., "", "", 
  "", "", "", "", "", "", "", "", "", "", "", ""}, 
 {"JEY", "Europe", "Jersey", "2021-05-23", "", "", "", "", "", "", "", "", 
  "", "", "", "", "", "", "", "", "", "", "", "", "", "", "", "", "", "", "", 
  "", "", "", 103044., 59388., 43656., "", 811., 101.95, 58.76, 43.19, 8024., 
  "", 101073., "", "", "", "", "", "", "", "", "", "", "", "", "", ""}, 
 {"JEY", "Europe", "Jersey", "2021-05-24", "", "", "", "", "", "", "", "", 
  "", "", "", "", "", "", "", "", "", "", "", "", "", "", "", "", "", "", "", 
  "", "", "", "", "", "", "", 825., "", "", "", 8162., "", 101073., "", "", 
  "", "", "", "", "", "", "", "", "", "", "", ""}, 
 {"JEY", "Europe", "Jersey", "2021-05-25", "", "", "", "", "", "", "", "", 
  "", "", "", "", "", "", "", "", "", "", "", "", "", "", "", "", "", "", "", 
  "", "", "", "", "", "", "", 840., "", "", "", 8311., "", 101073., "", "", 
  "", "", "", "", "", "", "", "", "", "", "", ""}, 
 {"JEY", "Europe", "Jersey", "2021-05-26", "", "", "", "", "", "", "", "", 
  "", "", "", "", "", "", "", "", "", "", "", "", "", "", "", "", "", "", "", 
  "", "", "", 105714., 60116., 45598., "", 854., 104.59, 59.48, 45.11, 8449., 
  "", 101073., "", "", "", "", "", "", "", "", "", "", "", "", "", ""}, 
 {"JEY", "Europe", "Jersey", "2021-05-27", "", "", "", "", "", "", "", "", 
  "", "", "", "", "", "", "", "", "", "", "", "", "", "", "", "", "", "", "", 
  "", "", "", "", "", "", "", 838., "", "", "", 8291., "", 101073., "", "", 
  "", "", "", "", "", "", "", "", "", "", "", ""}, 
 {"JEY", "Europe", "Jersey", "2021-05-28", "", "", "", "", "", "", "", "", 
  "", "", "", "", "", "", "", "", "", "", "", "", "", "", "", "", "", "", "", 
  "", "", "", "", "", "", "", 822., "", "", "", 8133., "", 101073., "", "", 
  "", "", "", "", "", "", "", "", "", "", "", ""}, 
 {"JEY", "Europe", "Jersey", "2021-05-29", "", "", "", "", "", "", "", "", 
  "", "", "", "", "", "", "", "", "", "", "", "", "", "", "", "", "", "", "", 
  "", "", "", "", "", "", "", 806., "", "", "", 7974., "", 101073., "", "", 
  "", "", "", "", "", "", "", "", "", "", "", ""}, 
 {"JEY", "Europe", "Jersey", "2021-05-30", "", "", "", "", "", "", "", "", 
  "", "", "", "", "", "", "", "", "", "", "", "", "", "", "", "", "", "", "", 
  "", "", "", 108577., 60961., 47616., "", 790., 107.42, 60.31, 47.11, 7816., 
  "", 101073., "", "", "", "", "", "", "", "", "", "", "", "", "", ""}, 
 {"JEY", "Europe", "Jersey", "2021-05-31", "", "", "", "", "", "", "", "", 
  "", "", "", "", "", "", "", "", "", "", "", "", "", "", "", "", "", "", "", 
  "", "", "", "", "", "", "", 777., "", "", "", 7688., "", 101073., "", "", 
  "", "", "", "", "", "", "", "", "", "", "", ""}, 
 {"JEY", "Europe", "Jersey", "2021-06-01", "", "", "", "", "", "", "", "", 
  "", "", "", "", "", "", "", "", "", "", "", "", "", "", "", "", "", "", "", 
  "", "", "", "", "", "", "", 765., "", "", "", 7569., "", 101073., "", "", 
  "", "", "", "", "", "", "", "", "", "", "", ""}, 
 {"JEY", "Europe", "Jersey", "2021-06-02", "", "", "", "", "", "", "", "", 
  "", "", "", "", "", "", "", "", "", "", "", "", "", "", "", "", "", "", "", 
  "", "", "", 110975., 61284., 49691., "", 752., 109.8, 60.63, 49.16, 7440., 
  "", 101073., "", "", "", "", "", "", "", "", "", "", "", "", "", ""}, 
 {"JOR", "Asia", "Jordan", "2020-03-03", 1., 1., "", "", "", "", 0.098, 
  0.098, "", "", "", "", "", "", "", "", "", "", "", "", "", "", "", "", "", 
  "", "", "", "", "", "", "", "", "", "", "", "", "", "", 0., 1.020314*^7, 
  109.285, 23.2, 3.81, 2.361, 8337.49, 0.1, 208.257, 11.75, "", "", "", 1.4, 
  74.53, 0.729}, {"JOR", "Asia", "Jordan", "2020-03-04", 1., 0., "", "", "", 
  "", 0.098, 0., "", "", "", "", "", "", "", "", "", "", "", "", "", "", "", 
  "", "", "", "", "", "", "", "", "", "", "", "", "", "", "", "", 0., 
  1.020314*^7, 109.285, 23.2, 3.81, 2.361, 8337.49, 0.1, 208.257, 11.75, "", 
  "", "", 1.4, 74.53, 0.729}, {"JOR", "Asia", "Jordan", "2020-03-05", 1., 0., 
  "", "", "", "", 0.098, 0., "", "", "", "", "", "", "", "", "", "", "", "", 
  "", "", "", "", "", "", "", "", "", "", "", "", "", "", "", "", "", "", "", 
  11.11, 1.020314*^7, 109.285, 23.2, 3.81, 2.361, 8337.49, 0.1, 208.257, 
  11.75, "", "", "", 1.4, 74.53, 0.729}, {"JOR", "Asia", "Jordan", 
  "2020-03-06", 1., 0., "", "", "", "", 0.098, 0., "", "", "", "", "", "", 
  "", "", "", "", "", "", "", "", "", "", "", "", "", "", "", "", "", "", "", 
  "", "", "", "", "", "", 11.11, 1.020314*^7, 109.285, 23.2, 3.81, 2.361, 
  8337.49, 0.1, 208.257, 11.75, "", "", "", 1.4, 74.53, 0.729}, 
 {"JOR", "Asia", "Jordan", "2020-03-07", 1., 0., "", "", "", "", 0.098, 0., 
  "", "", "", "", "", "", "", "", "", "", "", "", "", "", "", "", "", "", "", 
  "", "", "", "", "", "", "", "", "", "", "", "", 11.11, 1.020314*^7, 
  109.285, 23.2, 3.81, 2.361, 8337.49, 0.1, 208.257, 11.75, "", "", "", 1.4, 
  74.53, 0.729}, {"JOR", "Asia", "Jordan", "2020-03-08", 1., 0., 0.143, "", 
  "", 0., 0.098, 0., 0.014, "", "", 0., "", "", "", "", "", "", "", "", "", 
  "", "", "", "", "", "", "", "", "", "", "", "", "", "", "", "", "", "", 
  11.11, 1.020314*^7, 109.285, 23.2, 3.81, 2.361, 8337.49, 0.1, 208.257, 
  11.75, "", "", "", 1.4, 74.53, 0.729}, {"JOR", "Asia", "Jordan", 
  "2020-03-09", 1., 0., 0.143, "", "", 0., 0.098, 0., 0.014, "", "", 0., "", 
  "", "", "", "", "", "", "", "", "", "", "", "", "", "", "", "", "", "", "", 
  "", "", "", "", "", "", "", 11.11, 1.020314*^7, 109.285, 23.2, 3.81, 2.361, 
  8337.49, 0.1, 208.257, 11.75, "", "", "", 1.4, 74.53, 0.729}, 
 {"JOR", "Asia", "Jordan", "2020-03-10", 1., 0., 0., "", "", 0., 0.098, 0., 
  0., "", "", 0., "", "", "", "", "", "", "", "", "", "", "", "", "", "", "", 
  "", "", "", "", "", "", "", "", "", "", "", "", 11.11, 1.020314*^7, 
  109.285, 23.2, 3.81, 2.361, 8337.49, 0.1, 208.257, 11.75, "", "", "", 1.4, 
  74.53, 0.729}, {"JOR", "Asia", "Jordan", "2020-03-11", 1., 0., 0., "", "", 
  0., 0.098, 0., 0., "", "", 0., "", "", "", "", "", "", "", "", "", "", "", 
  "", "", "", "", "", "", "", "", "", "", "", "", "", "", "", "", 11.11, 
  1.020314*^7, 109.285, 23.2, 3.81, 2.361, 8337.49, 0.1, 208.257, 11.75, "", 
  "", "", 1.4, 74.53, 0.729}, {"JOR", "Asia", "Jordan", "2020-03-12", 1., 0., 
  0., "", "", 0., 0.098, 0., 0., "", "", 0., "", "", "", "", "", "", "", "", 
  "", "", "", "", "", "", "", "", "", "", "", "", "", "", "", "", "", "", "", 
  11.11, 1.020314*^7, 109.285, 23.2, 3.81, 2.361, 8337.49, 0.1, 208.257, 
  11.75, "", "", "", 1.4, 74.53, 0.729}, {"JOR", "Asia", "Jordan", 
  "2020-03-13", 1., 0., 0., "", "", 0., 0.098, 0., 0., "", "", 0., "", "", 
  "", "", "", "", "", "", "", "", "", "", "", "", "", "", "", "", "", "", "", 
  "", "", "", "", "", "", 11.11, 1.020314*^7, 109.285, 23.2, 3.81, 2.361, 
  8337.49, 0.1, 208.257, 11.75, "", "", "", 1.4, 74.53, 0.729}, 
 {"JOR", "Asia", "Jordan", "2020-03-14", 1., 0., 0., "", "", 0., 0.098, 0., 
  0., "", "", 0., "", "", "", "", "", "", "", "", "", "", "", "", "", "", "", 
  "", "", "", "", "", "", "", "", "", "", "", "", 11.11, 1.020314*^7, 
  109.285, 23.2, 3.81, 2.361, 8337.49, 0.1, 208.257, 11.75, "", "", "", 1.4, 
  74.53, 0.729}, {"JOR", "Asia", "Jordan", "2020-03-15", 8., 7., 1., "", "", 
  0., 0.784, 0.686, 0.098, "", "", 0., "", "", "", "", "", "", "", "", "", 
  "", "", "", "", "", "", "", "", "", "", "", "", "", "", "", "", "", "", 
  33.33, 1.020314*^7, 109.285, 23.2, 3.81, 2.361, 8337.49, 0.1, 208.257, 
  11.75, "", "", "", 1.4, 74.53, 0.729}, {"JOR", "Asia", "Jordan", 
  "2020-03-16", 17., 9., 2.286, "", "", 0., 1.666, 0.882, 0.224, "", "", 0., 
  "", "", "", "", "", "", "", "", "", "", "", "", "", "", "", "", "", "", "", 
  "", "", "", "", "", "", "", "", 33.33, 1.020314*^7, 109.285, 23.2, 3.81, 
  2.361, 8337.49, 0.1, 208.257, 11.75, "", "", "", 1.4, 74.53, 0.729}, 
 {"JOR", "Asia", "Jordan", "2020-03-17", 34., 17., 4.714, "", "", 0., 3.332, 
  1.666, 0.462, "", "", 0., "", "", "", "", "", "", "", "", "", "", "", "", 
  "", "", "", "", "", "", "", "", "", "", "", "", "", "", "", 33.33, 
  1.020314*^7, 109.285, 23.2, 3.81, 2.361, 8337.49, 0.1, 208.257, 11.75, "", 
  "", "", 1.4, 74.53, 0.729}, {"JOR", "Asia", "Jordan", "2020-03-18", 52., 
  18., 7.286, "", "", 0., 5.096, 1.764, 0.714, "", "", 0., "", "", "", "", 
  "", "", "", "", "", "", "", "", "", "", "", "", "", "", "", "", "", "", "", 
  "", "", "", "", 100., 1.020314*^7, 109.285, 23.2, 3.81, 2.361, 8337.49, 
  0.1, 208.257, 11.75, "", "", "", 1.4, 74.53, 0.729}, 
 {"JOR", "Asia", "Jordan", "2020-03-19", 69., 17., 9.714, "", "", 0., 6.763, 
  1.666, 0.952, "", "", 0., "", "", "", "", "", "", "", "", "", "", "", "", 
  "", "", "", "", "", "", "", "", "", "", "", "", "", "", "", 100., 
  1.020314*^7, 109.285, 23.2, 3.81, 2.361, 8337.49, 0.1, 208.257, 11.75, "", 
  "", "", 1.4, 74.53, 0.729}, {"JOR", "Asia", "Jordan", "2020-03-20", 85., 
  16., 12., "", "", 0., 8.331, 1.568, 1.176, "", "", 0., "", "", "", "", "", 
  "", "", "", "", "", "", "", "", "", "", "", "", "", "", "", "", "", "", "", 
  "", "", "", 100., 1.020314*^7, 109.285, 23.2, 3.81, 2.361, 8337.49, 0.1, 
  208.257, 11.75, "", "", "", 1.4, 74.53, 0.729}, 
 {"JOR", "Asia", "Jordan", "2020-03-21", 85., 0., 12., "", "", 0., 8.331, 0., 
  1.176, "", "", 0., "", "", "", "", "", "", "", "", "", "", "", "", "", "", 
  "", "", "", "", "", "", "", "", "", "", "", "", "", 100., 1.020314*^7, 
  109.285, 23.2, 3.81, 2.361, 8337.49, 0.1, 208.257, 11.75, "", "", "", 1.4, 
  74.53, 0.729}, {"JOR", "Asia", "Jordan", "2020-03-22", 112., 27., 14.857, 
  "", "", 0., 10.977, 2.646, 1.456, "", "", 0., "", "", "", "", "", "", "", 
  "", "", "", "", "", "", "", "", "", "", "", "", "", "", "", "", "", "", "", 
  "", 100., 1.020314*^7, 109.285, 23.2, 3.81, 2.361, 8337.49, 0.1, 208.257, 
  11.75, "", "", "", 1.4, 74.53, 0.729}, {"JOR", "Asia", "Jordan", 
  "2020-03-23", 127., 15., 15.714, "", "", 0., 12.447, 1.47, 1.54, "", "", 
  0., 1.19, "", "", "", "", "", "", "", "", "", "", "", "", "", "", "", "", 
  "", "", "", "", "", "", "", "", "", "", 100., 1.020314*^7, 109.285, 23.2, 
  3.81, 2.361, 8337.49, 0.1, 208.257, 11.75, "", "", "", 1.4, 74.53, 0.729}, 
 {"JOR", "Asia", "Jordan", "2020-03-24", 154., 27., 17.143, "", "", 0., 
  15.093, 2.646, 1.68, "", "", 0., 1.18, "", "", "", "", "", "", "", "", "", 
  "", "", "", "", "", "", "", "", "", "", "", "", "", "", "", "", "", 100., 
  1.020314*^7, 109.285, 23.2, 3.81, 2.361, 8337.49, 0.1, 208.257, 11.75, "", 
  "", "", 1.4, 74.53, 0.729}, {"JOR", "Asia", "Jordan", "2020-03-25", 172., 
  18., 17.143, "", "", 0., 16.858, 1.764, 1.68, "", "", 0., 1.15, "", "", "", 
  "", "", "", "", "", "", "", "", "", "", "", "", "", "", "", "", "", "", "", 
  "", "", "", "", 100., 1.020314*^7, 109.285, 23.2, 3.81, 2.361, 8337.49, 
  0.1, 208.257, 11.75, "", "", "", 1.4, 74.53, 0.729}, 
 {"JOR", "Asia", "Jordan", "2020-03-26", 212., 40., 20.429, "", "", 0., 
  20.778, 3.92, 2.002, "", "", 0., 1.11, "", "", "", "", "", "", "", "", "", 
  "", "", "", "", "", "", "", "", "", "", "", "", "", "", "", "", "", 100., 
  1.020314*^7, 109.285, 23.2, 3.81, 2.361, 8337.49, 0.1, 208.257, 11.75, "", 
  "", "", 1.4, 74.53, 0.729}, {"JOR", "Asia", "Jordan", "2020-03-27", 235., 
  23., 21.429, 1., 1., 0.143, 23.032, 2.254, 2.1, 0.098, 0.098, 0.014, 1.04, 
  "", "", "", "", "", "", "", "", "", "", "", "", "", "", "", "", "", "", "", 
  "", "", "", "", "", "", "", 100., 1.020314*^7, 109.285, 23.2, 3.81, 2.361, 
  8337.49, 0.1, 208.257, 11.75, "", "", "", 1.4, 74.53, 0.729}, 
 {"JOR", "Asia", "Jordan", "2020-03-28", 246., 11., 23., 1., 0., 0.143, 
  24.11, 1.078, 2.254, 0.098, 0., 0.014, 0.96, "", "", "", "", "", "", "", 
  "", "", "", "", "", "", "", "", "", "", "", "", "", "", "", "", "", "", "", 
  100., 1.020314*^7, 109.285, 23.2, 3.81, 2.361, 8337.49, 0.1, 208.257, 
  11.75, "", "", "", 1.4, 74.53, 0.729}, {"JOR", "Asia", "Jordan", 
  "2020-03-29", 259., 13., 21., 3., 2., 0.429, 25.384, 1.274, 2.058, 0.294, 
  0.196, 0.042, 0.9, "", "", "", "", "", "", "", "", "", "", "", "", "", "", 
  "", "", "", "", "", "", "", "", "", "", "", "", 100., 1.020314*^7, 109.285, 
  23.2, 3.81, 2.361, 8337.49, 0.1, 208.257, 11.75, "", "", "", 1.4, 74.53, 
  0.729}, {"JOR", "Asia", "Jordan", "2020-03-30", 268., 9., 20.143, 5., 2., 
  0.714, 26.266, 0.882, 1.974, 0.49, 0.196, 0.07, 0.86, "", "", "", "", "", 
  "", "", "", "", "", "", "", "", "", "", "", "", "", "", "", "", "", "", "", 
  "", "", 100., 1.020314*^7, 109.285, 23.2, 3.81, 2.361, 8337.49, 0.1, 
  208.257, 11.75, "", "", "", 1.4, 74.53, 0.729}, 
 {"JOR", "Asia", "Jordan", "2020-03-31", 274., 6., 17.143, 5., 0., 0.714, 
  26.854, 0.588, 1.68, 0.49, 0., 0.07, 0.83, "", "", "", "", "", "", "", "", 
  "", "", "", "", "", "", "", "", "", "", "", "", "", "", "", "", "", "", 
  100., 1.020314*^7, 109.285, 23.2, 3.81, 2.361, 8337.49, 0.1, 208.257, 
  11.75, "", "", "", 1.4, 74.53, 0.729}, {"JOR", "Asia", "Jordan", 
  "2020-04-01", 278., 4., 15.143, 5., 0., 0.714, 27.247, 0.392, 1.484, 0.49, 
  0., 0.07, 0.82, "", "", "", "", "", "", "", "", "", "", "", "", "", "", "", 
  "", "", "", "", "", "", "", "", "", "", "", 100., 1.020314*^7, 109.285, 
  23.2, 3.81, 2.361, 8337.49, 0.1, 208.257, 11.75, "", "", "", 1.4, 74.53, 
  0.729}, {"JOR", "Asia", "Jordan", "2020-04-02", 299., 21., 12.429, 5., 0., 
  0.714, 29.305, 2.058, 1.218, 0.49, 0., 0.07, 0.82, "", "", "", "", "", "", 
  "", "", "", "", "", "", "", "", "", "", "", "", "", "", "", "", "", "", "", 
  "", 100., 1.020314*^7, 109.285, 23.2, 3.81, 2.361, 8337.49, 0.1, 208.257, 
  11.75, "", "", "", 1.4, 74.53, 0.729}, {"JOR", "Asia", "Jordan", 
  "2020-04-03", 310., 11., 10.714, 5., 0., 0.571, 30.383, 1.078, 1.05, 0.49, 
  0., 0.056, 0.81, "", "", "", "", "", "", "", "", "", "", "", "", "", "", 
  "", "", "", "", "", "", "", "", "", "", "", "", 100., 1.020314*^7, 109.285, 
  23.2, 3.81, 2.361, 8337.49, 0.1, 208.257, 11.75, "", "", "", 1.4, 74.53, 
  0.729}, {"JOR", "Asia", "Jordan", "2020-04-04", 323., 13., 11., 5., 0., 
  0.571, 31.657, 1.274, 1.078, 0.49, 0., 0.056, 0.8, "", "", "", "", "", "", 
  "", "", "", "", "", "", "", "", "", "", "", "", "", "", "", "", "", "", "", 
  "", 100., 1.020314*^7, 109.285, 23.2, 3.81, 2.361, 8337.49, 0.1, 208.257, 
  11.75, "", "", "", 1.4, 74.53, 0.729}, {"JOR", "Asia", "Jordan", 
  "2020-04-05", 345., 22., 12.286, 5., 0., 0.286, 33.813, 2.156, 1.204, 0.49, 
  0., 0.028, 0.78, "", "", "", "", "", "", "", "", "", "", "", "", "", "", 
  "", "", "", "", "", "", "", "", "", "", "", "", 100., 1.020314*^7, 109.285, 
  23.2, 3.81, 2.361, 8337.49, 0.1, 208.257, 11.75, "", "", "", 1.4, 74.53, 
  0.729}, {"JOR", "Asia", "Jordan", "2020-04-06", 349., 4., 11.571, 6., 1., 
  0.143, 34.205, 0.392, 1.134, 0.588, 0.098, 0.014, 0.74, "", "", "", "", "", 
  "", "", "", "", "", "", "", "", "", "", "", "", "", "", "", "", "", "", "", 
  "", "", 100., 1.020314*^7, 109.285, 23.2, 3.81, 2.361, 8337.49, 0.1, 
  208.257, 11.75, "", "", "", 1.4, 74.53, 0.729}, 
 {"JOR", "Asia", "Jordan", "2020-04-07", 353., 4., 11.286, 6., 0., 0.143, 
  34.597, 0.392, 1.106, 0.588, 0., 0.014, 0.71, "", "", "", "", "", "", "", 
  "", "", "", "", "", "", "", "", "", "", "", "", "", "", "", "", "", "", "", 
  100., 1.020314*^7, 109.285, 23.2, 3.81, 2.361, 8337.49, 0.1, 208.257, 
  11.75, "", "", "", 1.4, 74.53, 0.729}, {"JOR", "Asia", "Jordan", 
  "2020-04-08", 358., 5., 11.429, 6., 0., 0.143, 35.087, 0.49, 1.12, 0.588, 
  0., 0.014, 0.69, "", "", "", "", "", "", "", "", "", "", "", "", "", "", 
  "", "", "", "", "", "", "", "", "", "", "", "", 100., 1.020314*^7, 109.285, 
  23.2, 3.81, 2.361, 8337.49, 0.1, 208.257, 11.75, "", "", "", 1.4, 74.53, 
  0.729}, {"JOR", "Asia", "Jordan", "2020-04-09", 372., 14., 10.429, 7., 1., 
  0.286, 36.459, 1.372, 1.022, 0.686, 0.098, 0.028, 0.68, "", "", "", "", "", 
  "", "", "", "", "", "", "", "", "", "", "", "", "", "", "", "", "", "", "", 
  "", "", 100., 1.020314*^7, 109.285, 23.2, 3.81, 2.361, 8337.49, 0.1, 
  208.257, 11.75, "", "", "", 1.4, 74.53, 0.729}, 
 {"JOR", "Asia", "Jordan", "2020-04-10", 372., 0., 8.857, 7., 0., 0.286, 
  36.459, 0., 0.868, 0.686, 0., 0.028, 0.66, "", "", "", "", "", "", "", "", 
  "", "", "", "", "", "", "", "", "", "", "", "", "", "", "", "", "", "", 
  100., 1.020314*^7, 109.285, 23.2, 3.81, 2.361, 8337.49, 0.1, 208.257, 
  11.75, "", "", "", 1.4, 74.53, 0.729}, {"JOR", "Asia", "Jordan", 
  "2020-04-11", 381., 9., 8.286, 7., 0., 0.286, 37.341, 0.882, 0.812, 0.686, 
  0., 0.028, 0.66, "", "", "", "", "", "", "", "", "", "", "", "", "", "", 
  "", "", "", "", "", "", "", "", "", "", "", "", 100., 1.020314*^7, 109.285, 
  23.2, 3.81, 2.361, 8337.49, 0.1, 208.257, 11.75, "", "", "", 1.4, 74.53, 
  0.729}, {"JOR", "Asia", "Jordan", "2020-04-12", 389., 8., 6.286, 7., 0., 
  0.286, 38.126, 0.784, 0.616, 0.686, 0., 0.028, 0.65, "", "", "", "", "", 
  "", "", "", "", "", "", "", "", "", "", "", "", "", "", "", "", "", "", "", 
  "", "", 100., 1.020314*^7, 109.285, 23.2, 3.81, 2.361, 8337.49, 0.1, 
  208.257, 11.75, "", "", "", 1.4, 74.53, 0.729}, 
 {"JOR", "Asia", "Jordan", "2020-04-13", 391., 2., 6., 7., 0., 0.143, 38.322, 
  0.196, 0.588, 0.686, 0., 0.014, 0.64, "", "", "", "", "", "", "", "", "", 
  "", "", "", "", "", "", "", "", "", "", "", "", "", "", "", "", "", 100., 
  1.020314*^7, 109.285, 23.2, 3.81, 2.361, 8337.49, 0.1, 208.257, 11.75, "", 
  "", "", 1.4, 74.53, 0.729}, {"JOR", "Asia", "Jordan", "2020-04-14", 397., 
  6., 6.286, 7., 0., 0.143, 38.91, 0.588, 0.616, 0.686, 0., 0.014, 0.65, "", 
  "", "", "", "", "", "", "", "", "", "", "", "", "", "", "", "", "", "", "", 
  "", "", "", "", "", "", 100., 1.020314*^7, 109.285, 23.2, 3.81, 2.361, 
  8337.49, 0.1, 208.257, 11.75, "", "", "", 1.4, 74.53, 0.729}, 
 {"JOR", "Asia", "Jordan", "2020-04-15", 401., 4., 6.143, 7., 0., 0.143, 
  39.302, 0.392, 0.602, 0.686, 0., 0.014, 0.65, "", "", "", "", "", "", "", 
  "", "", "", "", "", "", "", "", "", "", "", "", "", "", "", "", "", "", "", 
  100., 1.020314*^7, 109.285, 23.2, 3.81, 2.361, 8337.49, 0.1, 208.257, 
  11.75, "", "", "", 1.4, 74.53, 0.729}, {"JOR", "Asia", "Jordan", 
  "2020-04-16", 402., 1., 4.286, 7., 0., 0., 39.4, 0.098, 0.42, 0.686, 0., 
  0., 0.64, "", "", "", "", "", "", "", "", "", "", "", "", "", "", "", "", 
  "", "", "", "", "", "", "", "", "", "", 100., 1.020314*^7, 109.285, 23.2, 
  3.81, 2.361, 8337.49, 0.1, 208.257, 11.75, "", "", "", 1.4, 74.53, 0.729}, 
 {"JOR", "Asia", "Jordan", "2020-04-17", 407., 5., 5., 7., 0., 0., 39.89, 
  0.49, 0.49, 0.686, 0., 0., 0.67, "", "", "", "", "", "", "", "", "", "", 
  "", "", "", "", "", "", "", "", "", "", "", "", "", "", "", "", 100., 
  1.020314*^7, 109.285, 23.2, 3.81, 2.361, 8337.49, 0.1, 208.257, 11.75, "", 
  "", "", 1.4, 74.53, 0.729}, {"JOR", "Asia", "Jordan", "2020-04-18", 413., 
  6., 4.571, 7., 0., 0., 40.478, 0.588, 0.448, 0.686, 0., 0., 0.7, "", "", 
  "", "", "", "", "", "", "", "", "", "", "", "", "", "", "", "", "", "", "", 
  "", "", "", "", "", 100., 1.020314*^7, 109.285, 23.2, 3.81, 2.361, 8337.49, 
  0.1, 208.257, 11.75, "", "", "", 1.4, 74.53, 0.729}, 
 {"JOR", "Asia", "Jordan", "2020-04-19", 417., 4., 4., 7., 0., 0., 40.87, 
  0.392, 0.392, 0.686, 0., 0., 0.72, "", "", "", "", "", "", "", "", "", "", 
  "", "", "", "", "", "", "", "", "", "", "", "", "", "", "", "", 100., 
  1.020314*^7, 109.285, 23.2, 3.81, 2.361, 8337.49, 0.1, 208.257, 11.75, "", 
  "", "", 1.4, 74.53, 0.729}, {"JOR", "Asia", "Jordan", "2020-04-20", 425., 
  8., 4.857, 7., 0., 0., 41.654, 0.784, 0.476, 0.686, 0., 0., 0.74, "", "", 
  "", "", "", "", "", "", "", "", "", "", "", "", "", "", "", "", "", "", "", 
  "", "", "", "", "", 100., 1.020314*^7, 109.285, 23.2, 3.81, 2.361, 8337.49, 
  0.1, 208.257, 11.75, "", "", "", 1.4, 74.53, 0.729}, 
 {"JOR", "Asia", "Jordan", "2020-04-21", 428., 3., 4.429, 7., 0., 0., 41.948, 
  0.294, 0.434, 0.686, 0., 0., 0.73, "", "", "", "", "", "", "", "", "", "", 
  "", "", "", "", "", "", "", "", "", "", "", "", "", "", "", "", 96.3, 
  1.020314*^7, 109.285, 23.2, 3.81, 2.361, 8337.49, 0.1, 208.257, 11.75, "", 
  "", "", 1.4, 74.53, 0.729}, {"JOR", "Asia", "Jordan", "2020-04-22", 435., 
  7., 4.857, 7., 0., 0., 42.634, 0.686, 0.476, 0.686, 0., 0., 0.73, "", "", 
  "", "", "", "", "", "", "", "", "", "", "", "", "", "", "", "", "", "", "", 
  "", "", "", "", "", 96.3, 1.020314*^7, 109.285, 23.2, 3.81, 2.361, 8337.49, 
  0.1, 208.257, 11.75, "", "", "", 1.4, 74.53, 0.729}, 
 {"JOR", "Asia", "Jordan", "2020-04-23", 437., 2., 5., 7., 0., 0., 42.83, 
  0.196, 0.49, 0.686, 0., 0., 0.71, "", "", "", "", "", "", "", "", "", "", 
  "", "", "", "", "", "", "", "", "", "", "", "", "", "", "", "", 96.3, 
  1.020314*^7, 109.285, 23.2, 3.81, 2.361, 8337.49, 0.1, 208.257, 11.75, "", 
  "", "", 1.4, 74.53, 0.729}, {"JOR", "Asia", "Jordan", "2020-04-24", 441., 
  4., 4.857, 7., 0., 0., 43.222, 0.392, 0.476, 0.686, 0., 0., 0.7, "", "", 
  "", "", "", "", "", "", "", "", "", "", "", "", "", "", "", "", "", "", "", 
  "", "", "", "", "", 96.3, 1.020314*^7, 109.285, 23.2, 3.81, 2.361, 8337.49, 
  0.1, 208.257, 11.75, "", "", "", 1.4, 74.53, 0.729}, 
 {"JOR", "Asia", "Jordan", "2020-04-25", 444., 3., 4.429, 7., 0., 0., 43.516, 
  0.294, 0.434, 0.686, 0., 0., 0.71, "", "", "", "", "", "", "", "", "", "", 
  "", "", "", "", "", "", "", "", "", "", "", "", "", "", "", "", 96.3, 
  1.020314*^7, 109.285, 23.2, 3.81, 2.361, 8337.49, 0.1, 208.257, 11.75, "", 
  "", "", 1.4, 74.53, 0.729}, {"JOR", "Asia", "Jordan", "2020-04-26", 447., 
  3., 4.286, 7., 0., 0., 43.81, 0.294, 0.42, 0.686, 0., 0., 0.71, "", "", "", 
  "", "", "", "", "", "", "", "", "", "", "", "", "", "", "", "", "", "", "", 
  "", "", "", "", 96.3, 1.020314*^7, 109.285, 23.2, 3.81, 2.361, 8337.49, 
  0.1, 208.257, 11.75, "", "", "", 1.4, 74.53, 0.729}, 
 {"JOR", "Asia", "Jordan", "2020-04-27", 449., 2., 3.429, 7., 0., 0., 44.006, 
  0.196, 0.336, 0.686, 0., 0., 0.71, "", "", "", "", "", "", "", "", "", "", 
  "", "", "", "", "", "", "", "", "", "", "", "", "", "", "", "", 89.81, 
  1.020314*^7, 109.285, 23.2, 3.81, 2.361, 8337.49, 0.1, 208.257, 11.75, "", 
  "", "", 1.4, 74.53, 0.729}, {"JOR", "Asia", "Jordan", "2020-04-28", 449., 
  0., 3., 8., 1., 0.143, 44.006, 0., 0.294, 0.784, 0.098, 0.014, 0.74, "", 
  "", "", "", "", "", "", "", "", "", "", "", "", "", "", "", "", "", "", "", 
  "", "", "", "", "", "", 89.81, 1.020314*^7, 109.285, 23.2, 3.81, 2.361, 
  8337.49, 0.1, 208.257, 11.75, "", "", "", 1.4, 74.53, 0.729}, 
 {"JOR", "Asia", "Jordan", "2020-04-29", 451., 2., 2.286, 8., 0., 0.143, 
  44.202, 0.196, 0.224, 0.784, 0., 0.014, 0.79, "", "", "", "", "", "", "", 
  "", "", "", "", "", "", "", "", "", "", "", "", "", "", "", "", "", "", "", 
  89.81, 1.020314*^7, 109.285, 23.2, 3.81, 2.361, 8337.49, 0.1, 208.257, 
  11.75, "", "", "", 1.4, 74.53, 0.729}, {"JOR", "Asia", "Jordan", 
  "2020-04-30", 453., 2., 2.286, 8., 0., 0.143, 44.398, 0.196, 0.224, 0.784, 
  0., 0.014, 0.84, "", "", "", "", "", "", "", "", "", "", "", "", "", "", 
  "", "", "", "", "", "", "", "", "", "", "", "", 89.81, 1.020314*^7, 
  109.285, 23.2, 3.81, 2.361, 8337.49, 0.1, 208.257, 11.75, "", "", "", 1.4, 
  74.53, 0.729}, {"JOR", "Asia", "Jordan", "2020-05-01", 459., 6., 2.571, 8., 
  0., 0.143, 44.986, 0.588, 0.252, 0.784, 0., 0.014, 0.91, "", "", "", "", 
  "", "", "", "", "", 78885., 7.731, "", "", "", "", "", "tests performed", 
  "", "", "", "", "", "", "", "", "", 89.81, 1.020314*^7, 109.285, 23.2, 
  3.81, 2.361, 8337.49, 0.1, 208.257, 11.75, "", "", "", 1.4, 74.53, 0.729}, 
 {"JOR", "Asia", "Jordan", "2020-05-02", 460., 1., 2.286, 9., 1., 0.286, 
  45.084, 0.098, 0.224, 0.882, 0.098, 0.028, 0.94, "", "", "", "", "", "", 
  "", "", "", "", "", "", "", "", "", "", "", "", "", "", "", "", "", "", "", 
  "", 89.81, 1.020314*^7, 109.285, 23.2, 3.81, 2.361, 8337.49, 0.1, 208.257, 
  11.75, "", "", "", 1.4, 74.53, 0.729}, {"JOR", "Asia", "Jordan", 
  "2020-05-03", 461., 1., 2., 9., 0., 0.286, 45.182, 0.098, 0.196, 0.882, 0., 
  0.028, 1., "", "", "", "", "", "", "", "", "", "", "", "", "", "", "", "", 
  "", "", "", "", "", "", "", "", "", "", 89.81, 1.020314*^7, 109.285, 23.2, 
  3.81, 2.361, 8337.49, 0.1, 208.257, 11.75, "", "", "", 1.4, 74.53, 0.729}, 
 {"JOR", "Asia", "Jordan", "2020-05-04", 465., 4., 2.286, 9., 0., 0.286, 
  45.574, 0.392, 0.224, 0.882, 0., 0.028, 1.09, "", "", "", "", "", "", "", 
  "", "", "", "", "", "", "", "", "", "", "", "", "", "", "", "", "", "", "", 
  87.04, 1.020314*^7, 109.285, 23.2, 3.81, 2.361, 8337.49, 0.1, 208.257, 
  11.75, "", "", "", 1.4, 74.53, 0.729}, {"JOR", "Asia", "Jordan", 
  "2020-05-05", 471., 6., 3.143, 9., 0., 0.143, 46.162, 0.588, 0.308, 0.882, 
  0., 0.014, 1.17, "", "", "", "", "", "", "", "", "", "", "", "", "", "", 
  "", "", "", "", "", "", "", "", "", "", "", "", 87.04, 1.020314*^7, 
  109.285, 23.2, 3.81, 2.361, 8337.49, 0.1, 208.257, 11.75, "", "", "", 1.4, 
  74.53, 0.729}, {"JOR", "Asia", "Jordan", "2020-05-06", 473., 2., 3.143, 9., 
  0., 0.143, 46.358, 0.196, 0.308, 0.882, 0., 0.014, 1.21, "", "", "", "", 
  "", "", "", "", "", "", "", "", "", "", "", "", "", "", "", "", "", "", "", 
  "", "", "", 87.04, 1.020314*^7, 109.285, 23.2, 3.81, 2.361, 8337.49, 0.1, 
  208.257, 11.75, "", "", "", 1.4, 74.53, 0.729}, 
 {"JOR", "Asia", "Jordan", "2020-05-07", 494., 21., 5.857, 9., 0., 0.143, 
  48.416, 2.058, 0.574, 0.882, 0., 0.014, 1.28, "", "", "", "", "", "", "", 
  "", "", "", "", "", "", "", "", "", "", "", "", "", "", "", "", "", "", "", 
  87.04, 1.020314*^7, 109.285, 23.2, 3.81, 2.361, 8337.49, 0.1, 208.257, 
  11.75, "", "", "", 1.4, 74.53, 0.729}, {"JOR", "Asia", "Jordan", 
  "2020-05-08", 508., 14., 7., 9., 0., 0.143, 49.789, 1.372, 0.686, 0.882, 
  0., 0.014, 1.35, "", "", "", "", "", "", "", "", "", "", "", "", "", "", 
  "", "", "", "", "", "", "", "", "", "", "", "", 87.04, 1.020314*^7, 
  109.285, 23.2, 3.81, 2.361, 8337.49, 0.1, 208.257, 11.75, "", "", "", 1.4, 
  74.53, 0.729}, {"JOR", "Asia", "Jordan", "2020-05-09", 522., 14., 8.857, 
  9., 0., 0., 51.161, 1.372, 0.868, 0.882, 0., 0., 1.38, "", "", "", "", "", 
  "", "", "", "", "", "", "", "", "", "", "", "", "", "", "", "", "", "", "", 
  "", "", 87.04, 1.020314*^7, 109.285, 23.2, 3.81, 2.361, 8337.49, 0.1, 
  208.257, 11.75, "", "", "", 1.4, 74.53, 0.729}, 
 {"JOR", "Asia", "Jordan", "2020-05-10", 540., 18., 11.286, 9., 0., 0., 
  52.925, 1.764, 1.106, 0.882, 0., 0., 1.39, "", "", "", "", "", "", "", "", 
  "", "", "", "", "", "", "", "", "", "", "", "", "", "", "", "", "", "", 
  87.04, 1.020314*^7, 109.285, 23.2, 3.81, 2.361, 8337.49, 0.1, 208.257, 
  11.75, "", "", "", 1.4, 74.53, 0.729}, {"JOR", "Asia", "Jordan", 
  "2020-05-11", 562., 22., 13.857, 9., 0., 0., 55.081, 2.156, 1.358, 0.882, 
  0., 0., 1.35, "", "", "", "", "", "", "", "", "", "", "", "", "", "", "", 
  "", "", "", "", "", "", "", "", "", "", "", 87.04, 1.020314*^7, 109.285, 
  23.2, 3.81, 2.361, 8337.49, 0.1, 208.257, 11.75, "", "", "", 1.4, 74.53, 
  0.729}, {"JOR", "Asia", "Jordan", "2020-05-12", 576., 14., 15., 9., 0., 0., 
  56.453, 1.372, 1.47, 0.882, 0., 0., 1.28, "", "", "", "", "", "", "", "", 
  "", "", "", "", "", "", "", "", "", "", "", "", "", "", "", "", "", "", 
  77.78, 1.020314*^7, 109.285, 23.2, 3.81, 2.361, 8337.49, 0.1, 208.257, 
  11.75, "", "", "", 1.4, 74.53, 0.729}, {"JOR", "Asia", "Jordan", 
  "2020-05-13", 582., 6., 15.571, 9., 0., 0., 57.041, 0.588, 1.526, 0.882, 
  0., 0., 1.21, "", "", "", "", "", "", "", "", "", "", "", "", "", "", "", 
  "", "", "", "", "", "", "", "", "", "", "", 77.78, 1.020314*^7, 109.285, 
  23.2, 3.81, 2.361, 8337.49, 0.1, 208.257, 11.75, "", "", "", 1.4, 74.53, 
  0.729}, {"JOR", "Asia", "Jordan", "2020-05-14", 586., 4., 13.143, 9., 0., 
  0., 57.433, 0.392, 1.288, 0.882, 0., 0., 1.16, "", "", "", "", "", "", "", 
  "", "", "", "", "", "", "", "", "", "", "", "", "", "", "", "", "", "", "", 
  77.78, 1.020314*^7, 109.285, 23.2, 3.81, 2.361, 8337.49, 0.1, 208.257, 
  11.75, "", "", "", 1.4, 74.53, 0.729}, {"JOR", "Asia", "Jordan", 
  "2020-05-15", 596., 10., 12.571, 9., 0., 0., 58.413, 0.98, 1.232, 0.882, 
  0., 0., 1.14, "", "", "", "", "", "", "", "", "", "", "", "", "", "", "", 
  "", "", "", "", "", "", "", "", "", "", "", 77.78, 1.020314*^7, 109.285, 
  23.2, 3.81, 2.361, 8337.49, 0.1, 208.257, 11.75, "", "", "", 1.4, 74.53, 
  0.729}, {"JOR", "Asia", "Jordan", "2020-05-16", 607., 11., 12.143, 9., 0., 
  0., 59.491, 1.078, 1.19, 0.882, 0., 0., 1.14, "", "", "", "", "", "", "", 
  "", "", "", "", "", "", "", "", "", "", "", "", "", "", "", "", "", "", "", 
  77.78, 1.020314*^7, 109.285, 23.2, 3.81, 2.361, 8337.49, 0.1, 208.257, 
  11.75, "", "", "", 1.4, 74.53, 0.729}, {"JOR", "Asia", "Jordan", 
  "2020-05-17", 613., 6., 10.429, 9., 0., 0., 60.08, 0.588, 1.022, 0.882, 0., 
  0., 1.14, "", "", "", "", "", "", "", "", "", "", "", "", "", "", "", "", 
  "", "", "", "", "", "", "", "", "", "", 77.78, 1.020314*^7, 109.285, 23.2, 
  3.81, 2.361, 8337.49, 0.1, 208.257, 11.75, "", "", "", 1.4, 74.53, 0.729}, 
 {"JOR", "Asia", "Jordan", "2020-05-18", 629., 16., 9.571, 9., 0., 0., 
  61.648, 1.568, 0.938, 0.882, 0., 0., 1.16, "", "", "", "", "", "", "", "", 
  "", "", "", "", "", "", "", "", "", "", "", "", "", "", "", "", "", "", 
  77.78, 1.020314*^7, 109.285, 23.2, 3.81, 2.361, 8337.49, 0.1, 208.257, 
  11.75, "", "", "", 1.4, 74.53, 0.729}, {"JOR", "Asia", "Jordan", 
  "2020-05-19", 649., 20., 10.429, 9., 0., 0., 63.608, 1.96, 1.022, 0.882, 
  0., 0., 1.16, "", "", "", "", "", "", "", "", "", "", "", "", "", "", "", 
  "", "", "", "", "", "", "", "", "", "", "", 77.78, 1.020314*^7, 109.285, 
  23.2, 3.81, 2.361, 8337.49, 0.1, 208.257, 11.75, "", "", "", 1.4, 74.53, 
  0.729}, {"JOR", "Asia", "Jordan", "2020-05-20", 672., 23., 12.857, 9., 0., 
  0., 65.862, 2.254, 1.26, 0.882, 0., 0., 1.13, "", "", "", "", "", "", "", 
  "", "", "", "", "", "", "", "", "", "", "", "", "", "", "", "", "", "", "", 
  77.78, 1.020314*^7, 109.285, 23.2, 3.81, 2.361, 8337.49, 0.1, 208.257, 
  11.75, "", "", "", 1.4, 74.53, 0.729}, {"JOR", "Asia", "Jordan", 
  "2020-05-21", 684., 12., 14., 9., 0., 0., 67.038, 1.176, 1.372, 0.882, 0., 
  0., 1.05, "", "", "", "", "", "", "", "", "", "", "", "", "", "", "", "", 
  "", "", "", "", "", "", "", "", "", "", 77.78, 1.020314*^7, 109.285, 23.2, 
  3.81, 2.361, 8337.49, 0.1, 208.257, 11.75, "", "", "", 1.4, 74.53, 0.729}, 
 {"JOR", "Asia", "Jordan", "2020-05-22", 700., 16., 14.857, 9., 0., 0., 
  68.606, 1.568, 1.456, 0.882, 0., 0., 0.97, "", "", "", "", "", "", "", "", 
  "", "", "", "", "", "", "", "", "", "", "", "", "", "", "", "", "", "", 
  77.78, 1.020314*^7, 109.285, 23.2, 3.81, 2.361, 8337.49, 0.1, 208.257, 
  11.75, "", "", "", 1.4, 74.53, 0.729}, {"JOR", "Asia", "Jordan", 
  "2020-05-23", 704., 4., 13.857, 9., 0., 0., 68.998, 0.392, 1.358, 0.882, 
  0., 0., 0.9, "", "", "", "", "", "", "", "", "", "", "", "", "", "", "", 
  "", "", "", "", "", "", "", "", "", "", "", 77.78, 1.020314*^7, 109.285, 
  23.2, 3.81, 2.361, 8337.49, 0.1, 208.257, 11.75, "", "", "", 1.4, 74.53, 
  0.729}, {"JOR", "Asia", "Jordan", "2020-05-24", 708., 4., 13.571, 9., 0., 
  0., 69.39, 0.392, 1.33, 0.882, 0., 0., 0.85, "", "", "", "", "", "", "", 
  "", "", "", "", "", "", "", "", "", "", "", "", "", "", "", "", "", "", "", 
  77.78, 1.020314*^7, 109.285, 23.2, 3.81, 2.361, 8337.49, 0.1, 208.257, 
  11.75, "", "", "", 1.4, 74.53, 0.729}, {"JOR", "Asia", "Jordan", 
  "2020-05-25", 711., 3., 11.714, 9., 0., 0., 69.684, 0.294, 1.148, 0.882, 
  0., 0., 0.82, "", "", "", "", "", "", "", "", "", "", "", "", "", "", "", 
  "", "", "", "", "", "", "", "", "", "", "", 77.78, 1.020314*^7, 109.285, 
  23.2, 3.81, 2.361, 8337.49, 0.1, 208.257, 11.75, "", "", "", 1.4, 74.53, 
  0.729}, {"JOR", "Asia", "Jordan", "2020-05-26", 718., 7., 9.857, 9., 0., 
  0., 70.37, 0.686, 0.966, 0.882, 0., 0., 0.81, "", "", "", "", "", "", "", 
  "", "", "", "", "", "", "", "", "", "", "", "", "", "", "", "", "", "", "", 
  77.78, 1.020314*^7, 109.285, 23.2, 3.81, 2.361, 8337.49, 0.1, 208.257, 
  11.75, "", "", "", 1.4, 74.53, 0.729}, {"JOR", "Asia", "Jordan", 
  "2020-05-27", 720., 2., 6.857, 9., 0., 0., 70.567, 0.196, 0.672, 0.882, 0., 
  0., 0.82, "", "", "", "", "", "", "", "", "", "", "", "", "", "", "", "", 
  "", "", "", "", "", "", "", "", "", "", 77.78, 1.020314*^7, 109.285, 23.2, 
  3.81, 2.361, 8337.49, 0.1, 208.257, 11.75, "", "", "", 1.4, 74.53, 0.729}, 
 {"JOR", "Asia", "Jordan", "2020-05-28", 728., 8., 6.286, 9., 0., 0., 71.351, 
  0.784, 0.616, 0.882, 0., 0., 0.83, "", "", "", "", "", "", "", "", "", "", 
  "", "", "", "", "", "", "", "", "", "", "", "", "", "", "", "", 77.78, 
  1.020314*^7, 109.285, 23.2, 3.81, 2.361, 8337.49, 0.1, 208.257, 11.75, "", 
  "", "", 1.4, 74.53, 0.729}, {"JOR", "Asia", "Jordan", "2020-05-29", 730., 
  2., 4.286, 9., 0., 0., 71.547, 0.196, 0.42, 0.882, 0., 0., 0.85, "", "", 
  "", "", "", "", "", "", "", "", "", "", "", "", "", "", "", "", "", "", "", 
  "", "", "", "", "", 77.78, 1.020314*^7, 109.285, 23.2, 3.81, 2.361, 
  8337.49, 0.1, 208.257, 11.75, "", "", "", 1.4, 74.53, 0.729}, 
 {"JOR", "Asia", "Jordan", "2020-05-30", 734., 4., 4.286, 9., 0., 0., 71.939, 
  0.392, 0.42, 0.882, 0., 0., 0.89, "", "", "", "", "", "", "", "", "", "", 
  "", "", "", "", "", "", "", "", "", "", "", "", "", "", "", "", 77.78, 
  1.020314*^7, 109.285, 23.2, 3.81, 2.361, 8337.49, 0.1, 208.257, 11.75, "", 
  "", "", 1.4, 74.53, 0.729}, {"JOR", "Asia", "Jordan", "2020-05-31", 739., 
  5., 4.429, 9., 0., 0., 72.429, 0.49, 0.434, 0.882, 0., 0., 0.96, "", "", 
  "", "", "", "", "", "", "", "", "", "", "", "", "", "", "", "", "", "", "", 
  "", "", "", "", "", 77.78, 1.020314*^7, 109.285, 23.2, 3.81, 2.361, 
  8337.49, 0.1, 208.257, 11.75, "", "", "", 1.4, 74.53, 0.729}, 
 {"JOR", "Asia", "Jordan", "2020-06-01", 746., 7., 5., 9., 0., 0., 73.115, 
  0.686, 0.49, 0.882, 0., 0., 1.02, "", "", "", "", "", "", "", "", "", "", 
  "", "", "", "", "", "", "", "", "", "", "", "", "", "", "", "", 77.78, 
  1.020314*^7, 109.285, 23.2, 3.81, 2.361, 8337.49, 0.1, 208.257, 11.75, "", 
  "", "", 1.4, 74.53, 0.729}, {"JOR", "Asia", "Jordan", "2020-06-02", 755., 
  9., 5.286, 9., 0., 0., 73.997, 0.882, 0.518, 0.882, 0., 0., 1.1, "", "", 
  "", "", "", "", "", "", "", "", "", "", "", "", "", "", "", "", "", "", "", 
  "", "", "", "", "", 77.78, 1.020314*^7, 109.285, 23.2, 3.81, 2.361, 
  8337.49, 0.1, 208.257, 11.75, "", "", "", 1.4, 74.53, 0.729}, 
 {"JOR", "Asia", "Jordan", "2020-06-03", 757., 2., 5.286, 9., 0., 0., 74.193, 
  0.196, 0.518, 0.882, 0., 0., 1.16, "", "", "", "", "", "", "", "", "", "", 
  "", "", "", "", "", "", "", "", "", "", "", "", "", "", "", "", 77.78, 
  1.020314*^7, 109.285, 23.2, 3.81, 2.361, 8337.49, 0.1, 208.257, 11.75, "", 
  "", "", 1.4, 74.53, 0.729}, {"JOR", "Asia", "Jordan", "2020-06-04", 765., 
  8., 5.286, 9., 0., 0., 74.977, 0.784, 0.518, 0.882, 0., 0., 1.25, "", "", 
  "", "", "", "", "", "", "", "", "", "", "", "", "", "", "", "", "", "", "", 
  "", "", "", "", "", 77.78, 1.020314*^7, 109.285, 23.2, 3.81, 2.361, 
  8337.49, 0.1, 208.257, 11.75, "", "", "", 1.4, 74.53, 0.729}, 
 {"JOR", "Asia", "Jordan", "2020-06-05", 784., 19., 7.714, 9., 0., 0., 
  76.839, 1.862, 0.756, 0.882, 0., 0., 1.33, "", "", "", "", "", "", "", "", 
  "", "", "", "", "", "", "", "", "", "", "", "", "", "", "", "", "", "", 
  77.78, 1.020314*^7, 109.285, 23.2, 3.81, 2.361, 8337.49, 0.1, 208.257, 
  11.75, "", "", "", 1.4, 74.53, 0.729}, {"JOR", "Asia", "Jordan", 
  "2020-06-06", 795., 11., 8.714, 9., 0., 0., 77.917, 1.078, 0.854, 0.882, 
  0., 0., 1.36, "", "", "", "", "", "", "", "", "", "", "", "", "", "", "", 
  "", "", "", "", "", "", "", "", "", "", "", 48.15, 1.020314*^7, 109.285, 
  23.2, 3.81, 2.361, 8337.49, 0.1, 208.257, 11.75, "", "", "", 1.4, 74.53, 
  0.729}, {"JOR", "Asia", "Jordan", "2020-06-07", 808., 13., 9.857, 9., 0., 
  0., 79.191, 1.274, 0.966, 0.882, 0., 0., 1.4, "", "", "", "", "", "", "", 
  "", "", "", "", "", "", "", "", "", "", "", "", "", "", "", "", "", "", "", 
  48.15, 1.020314*^7, 109.285, 23.2, 3.81, 2.361, 8337.49, 0.1, 208.257, 
  11.75, "", "", "", 1.4, 74.53, 0.729}, {"JOR", "Asia", "Jordan", 
  "2020-06-08", 831., 23., 12.143, 9., 0., 0., 81.446, 2.254, 1.19, 0.882, 
  0., 0., 1.42, "", "", "", "", "", "", "", "", "", "", "", "", "", "", "", 
  "", "", "", "", "", "", "", "", "", "", "", 48.15, 1.020314*^7, 109.285, 
  23.2, 3.81, 2.361, 8337.49, 0.1, 208.257, 11.75, "", "", "", 1.4, 74.53, 
  0.729}, {"JOR", "Asia", "Jordan", "2020-06-09", 845., 14., 12.857, 9., 0., 
  0., 82.818, 1.372, 1.26, 0.882, 0., 0., 1.41, "", "", "", "", "", "", "", 
  "", "", "", "", "", "", "", "", "", "", "", "", "", "", "", "", "", "", "", 
  48.15, 1.020314*^7, 109.285, 23.2, 3.81, 2.361, 8337.49, 0.1, 208.257, 
  11.75, "", "", "", 1.4, 74.53, 0.729}, {"JOR", "Asia", "Jordan", 
  "2020-06-10", 863., 18., 15.143, 9., 0., 0., 84.582, 1.764, 1.484, 0.882, 
  0., 0., 1.4, "", "", "", "", "", "", "", "", "", "", "", "", "", "", "", 
  "", "", "", "", "", "", "", "", "", "", "", 48.15, 1.020314*^7, 109.285, 
  23.2, 3.81, 2.361, 8337.49, 0.1, 208.257, 11.75, "", "", "", 1.4, 74.53, 
  0.729}, {"JOR", "Asia", "Jordan", "2020-06-11", 890., 27., 17.857, 9., 0., 
  0., 87.228, 2.646, 1.75, 0.882, 0., 0., 1.38, "", "", "", "", "", "", "", 
  "", "", "", "", "", "", "", "", "", "", "", "", "", "", "", "", "", "", "", 
  48.15, 1.020314*^7, 109.285, 23.2, 3.81, 2.361, 8337.49, 0.1, 208.257, 
  11.75, "", "", "", 1.4, 74.53, 0.729}, {"JOR", "Asia", "Jordan", 
  "2020-06-12", 915., 25., 18.714, 9., 0., 0., 89.678, 2.45, 1.834, 0.882, 
  0., 0., 1.32, "", "", "", "", "", "", "", "", "", "", "", "", "", "", "", 
  "", "", "", "", "", "", "", "", "", "", "", 48.15, 1.020314*^7, 109.285, 
  23.2, 3.81, 2.361, 8337.49, 0.1, 208.257, 11.75, "", "", "", 1.4, 74.53, 
  0.729}, {"JOR", "Asia", "Jordan", "2020-06-13", 953., 38., 22.571, 9., 0., 
  0., 93.403, 3.724, 2.212, 0.882, 0., 0., 1.26, "", "", "", "", "", "", "", 
  "", "", "", "", "", "", "", "", "", "", "", "", "", "", "", "", "", "", "", 
  48.15, 1.020314*^7, 109.285, 23.2, 3.81, 2.361, 8337.49, 0.1, 208.257, 
  11.75, "", "", "", 1.4, 74.53, 0.729}, {"JOR", "Asia", "Jordan", 
  "2020-06-14", 961., 8., 21.857, 9., 0., 0., 94.187, 0.784, 2.142, 0.882, 
  0., 0., 1.15, "", "", "", "", "", "", "", "", "", "", "", "", "", "", "", 
  "", "", "", "", "", "", "", "", "", "", "", 48.15, 1.020314*^7, 109.285, 
  23.2, 3.81, 2.361, 8337.49, 0.1, 208.257, 11.75, "", "", "", 1.4, 74.53, 
  0.729}, {"JOR", "Asia", "Jordan", "2020-06-15", 979., 18., 21.143, 9., 0., 
  0., 95.951, 1.764, 2.072, 0.882, 0., 0., 1.07, "", "", "", "", "", "", "", 
  "", "", "", "", "", "", "", "", "", "", "", "", "", "", "", "", "", "", "", 
  48.15, 1.020314*^7, 109.285, 23.2, 3.81, 2.361, 8337.49, 0.1, 208.257, 
  11.75, "", "", "", 1.4, 74.53, 0.729}, {"JOR", "Asia", "Jordan", 
  "2020-06-16", 981., 2., 19.429, 9., 0., 0., 96.147, 0.196, 1.904, 0.882, 
  0., 0., 0.99, "", "", "", "", "", "", "", "", "", "", "", "", "", "", "", 
  "", "", "", "", "", "", "", "", "", "", "", 48.15, 1.020314*^7, 109.285, 
  23.2, 3.81, 2.361, 8337.49, 0.1, 208.257, 11.75, "", "", "", 1.4, 74.53, 
  0.729}, {"JOR", "Asia", "Jordan", "2020-06-17", 987., 6., 17.714, 9., 0., 
  0., 96.735, 0.588, 1.736, 0.882, 0., 0., 0.95, "", "", "", "", "", "", "", 
  "", "", "", "", "", "", "", "", "", "", "", "", "", "", "", "", "", "", "", 
  48.15, 1.020314*^7, 109.285, 23.2, 3.81, 2.361, 8337.49, 0.1, 208.257, 
  11.75, "", "", "", 1.4, 74.53, 0.729}, {"JOR", "Asia", "Jordan", 
  "2020-06-18", 1001., 14., 15.857, 9., 0., 0., 98.107, 1.372, 1.554, 0.882, 
  0., 0., 0.93, "", "", "", "", "", "", "", "", "", "", "", "", "", "", "", 
  "", "", "", "", "", "", "", "", "", "", "", 48.15, 1.020314*^7, 109.285, 
  23.2, 3.81, 2.361, 8337.49, 0.1, 208.257, 11.75, "", "", "", 1.4, 74.53, 
  0.729}, {"JOR", "Asia", "Jordan", "2020-06-19", 1008., 7., 13.286, 9., 0., 
  0., 98.793, 0.686, 1.302, 0.882, 0., 0., 0.91, "", "", "", "", "", "", "", 
  "", "", "", "", "", "", "", "", "", "", "", "", "", "", "", "", "", "", "", 
  48.15, 1.020314*^7, 109.285, 23.2, 3.81, 2.361, 8337.49, 0.1, 208.257, 
  11.75, "", "", "", 1.4, 74.53, 0.729}, {"JOR", "Asia", "Jordan", 
  "2020-06-20", 1015., 7., 8.857, 9., 0., 0., 99.479, 0.686, 0.868, 0.882, 
  0., 0., 0.91, "", "", "", "", "", "", "", "", "", "", "", "", "", "", "", 
  "", "", "", "", "", "", "", "", "", "", "", 48.15, 1.020314*^7, 109.285, 
  23.2, 3.81, 2.361, 8337.49, 0.1, 208.257, 11.75, "", "", "", 1.4, 74.53, 
  0.729}, {"JOR", "Asia", "Jordan", "2020-06-21", 1033., 18., 10.286, 9., 0., 
  0., 101.243, 1.764, 1.008, 0.882, 0., 0., 0.93, "", "", "", "", "", "", "", 
  "", "", "", "", "", "", "", "", "", "", "", "", "", "", "", "", "", "", "", 
  48.15, 1.020314*^7, 109.285, 23.2, 3.81, 2.361, 8337.49, 0.1, 208.257, 
  11.75, "", "", "", 1.4, 74.53, 0.729}, {"JOR", "Asia", "Jordan", 
  "2020-06-22", 1042., 9., 9., 9., 0., 0., 102.125, 0.882, 0.882, 0.882, 0., 
  0., 0.92, "", "", "", "", "", "", "", "", "", "", "", "", "", "", "", "", 
  "", "", "", "", "", "", "", "", "", "", 48.15, 1.020314*^7, 109.285, 23.2, 
  3.81, 2.361, 8337.49, 0.1, 208.257, 11.75, "", "", "", 1.4, 74.53, 0.729}, 
 {"JOR", "Asia", "Jordan", "2020-06-23", 1047., 5., 9.429, 9., 0., 0., 
  102.615, 0.49, 0.924, 0.882, 0., 0., 0.92, "", "", "", "", "", "", "", "", 
  "", "", "", "", "", "", "", "", "", "", "", "", "", "", "", "", "", "", 
  48.15, 1.020314*^7, 109.285, 23.2, 3.81, 2.361, 8337.49, 0.1, 208.257, 
  11.75, "", "", "", 1.4, 74.53, 0.729}, {"JOR", "Asia", "Jordan", 
  "2020-06-24", 1071., 24., 12., 9., 0., 0., 104.968, 2.352, 1.176, 0.882, 
  0., 0., 0.95, "", "", "", "", "", "", "", "", "", "", "", "", "", "", "", 
  "", "", "", "", "", "", "", "", "", "", "", 48.15, 1.020314*^7, 109.285, 
  23.2, 3.81, 2.361, 8337.49, 0.1, 208.257, 11.75, "", "", "", 1.4, 74.53, 
  0.729}, {"JOR", "Asia", "Jordan", "2020-06-25", 1086., 15., 12.143, 9., 0., 
  0., 106.438, 1.47, 1.19, 0.882, 0., 0., 0.92, "", "", "", "", "", "", "", 
  "", "", "", "", "", "", "", "", "", "", "", "", "", "", "", "", "", "", "", 
  48.15, 1.020314*^7, 109.285, 23.2, 3.81, 2.361, 8337.49, 0.1, 208.257, 
  11.75, "", "", "", 1.4, 74.53, 0.729}, {"JOR", "Asia", "Jordan", 
  "2020-06-26", 1104., 18., 13.714, 9., 0., 0., 108.202, 1.764, 1.344, 0.882, 
  0., 0., 0.88, "", "", "", "", "", "", "", "", "", "", "", "", "", "", "", 
  "", "", "", "", "", "", "", "", "", "", "", 48.15, 1.020314*^7, 109.285, 
  23.2, 3.81, 2.361, 8337.49, 0.1, 208.257, 11.75, "", "", "", 1.4, 74.53, 
  0.729}, {"JOR", "Asia", "Jordan", "2020-06-27", 1111., 7., 13.714, 9., 0., 
  0., 108.888, 0.686, 1.344, 0.882, 0., 0., 0.82, "", "", "", "", "", "", "", 
  "", "", "", "", "", "", "", "", "", "", "", "", "", "", "", "", "", "", "", 
  48.15, 1.020314*^7, 109.285, 23.2, 3.81, 2.361, 8337.49, 0.1, 208.257, 
  11.75, "", "", "", 1.4, 74.53, 0.729}, {"JOR", "Asia", "Jordan", 
  "2020-06-28", 1121., 10., 12.571, 9., 0., 0., 109.868, 0.98, 1.232, 0.882, 
  0., 0., 0.78, "", "", "", "", "", "", "", "", "", "", "", "", "", "", "", 
  "", "", "", "", "", "", "", "", "", "", "", 48.15, 1.020314*^7, 109.285, 
  23.2, 3.81, 2.361, 8337.49, 0.1, 208.257, 11.75, "", "", "", 1.4, 74.53, 
  0.729}, {"JOR", "Asia", "Jordan", "2020-06-29", 1128., 7., 12.286, 9., 0., 
  0., 110.554, 0.686, 1.204, 0.882, 0., 0., 0.74, "", "", "", "", "", "", "", 
  "", "", "", "", "", "", "", "", "", "", "", "", "", "", "", "", "", "", "", 
  48.15, 1.020314*^7, 109.285, 23.2, 3.81, 2.361, 8337.49, 0.1, 208.257, 
  11.75, "", "", "", 1.4, 74.53, 0.729}, {"JOR", "Asia", "Jordan", 
  "2020-06-30", 1132., 4., 12.143, 9., 0., 0., 110.946, 0.392, 1.19, 0.882, 
  0., 0., 0.7, "", "", "", "", "", "", "", "", "", "", "", "", "", "", "", 
  "", "", "", "", "", "", "", "", "", "", "", 48.15, 1.020314*^7, 109.285, 
  23.2, 3.81, 2.361, 8337.49, 0.1, 208.257, 11.75, "", "", "", 1.4, 74.53, 
  0.729}, {"JOR", "Asia", "Jordan", "2020-07-01", 1133., 1., 8.857, 9., 0., 
  0., 111.044, 0.098, 0.868, 0.882, 0., 0., 0.69, "", "", "", "", "", "", "", 
  "", "", "", "", "", "", "", "", "", "", "", "", "", "", "", "", "", "", "", 
  48.15, 1.020314*^7, 109.285, 23.2, 3.81, 2.361, 8337.49, 0.1, 208.257, 
  11.75, "", "", "", 1.4, 74.53, 0.729}, {"JOR", "Asia", "Jordan", 
  "2020-07-02", 1136., 3., 7.143, 9., 0., 0., 111.338, 0.294, 0.7, 0.882, 0., 
  0., 0.69, "", "", "", "", "", "", "", "", "", "", "", "", "", "", "", "", 
  "", "", "", "", "", "", "", "", "", "", 48.15, 1.020314*^7, 109.285, 23.2, 
  3.81, 2.361, 8337.49, 0.1, 208.257, 11.75, "", "", "", 1.4, 74.53, 0.729}, 
 {"JOR", "Asia", "Jordan", "2020-07-03", 1147., 11., 6.143, 10., 1., 0.143, 
  112.416, 1.078, 0.602, 0.98, 0.098, 0.014, 0.71, "", "", "", "", "", "", 
  "", "", "", "", "", "", "", "", "", "", "", "", "", "", "", "", "", "", "", 
  "", 48.15, 1.020314*^7, 109.285, 23.2, 3.81, 2.361, 8337.49, 0.1, 208.257, 
  11.75, "", "", "", 1.4, 74.53, 0.729}, {"JOR", "Asia", "Jordan", 
  "2020-07-04", 1150., 3., 5.571, 10., 0., 0.143, 112.71, 0.294, 0.546, 0.98, 
  0., 0.014, 0.71, "", "", "", "", "", "", "", "", "", "", "", "", "", "", 
  "", "", "", "", "", "", "", "", "", "", "", "", 48.15, 1.020314*^7, 
  109.285, 23.2, 3.81, 2.361, 8337.49, 0.1, 208.257, 11.75, "", "", "", 1.4, 
  74.53, 0.729}, {"JOR", "Asia", "Jordan", "2020-07-05", 1164., 14., 6.143, 
  10., 0., 0.143, 114.083, 1.372, 0.602, 0.98, 0., 0.014, 0.72, "", "", "", 
  "", "", "", "", "", "", "", "", "", "", "", "", "", "", "", "", "", "", "", 
  "", "", "", "", 48.15, 1.020314*^7, 109.285, 23.2, 3.81, 2.361, 8337.49, 
  0.1, 208.257, 11.75, "", "", "", 1.4, 74.53, 0.729}, 
 {"JOR", "Asia", "Jordan", "2020-07-06", 1167., 3., 5.571, 10., 0., 0.143, 
  114.377, 0.294, 0.546, 0.98, 0., 0.014, 0.69, "", "", "", "", "", "", "", 
  "", "", "", "", "", "", "", "", "", "", "", "", "", "", "", "", "", "", "", 
  48.15, 1.020314*^7, 109.285, 23.2, 3.81, 2.361, 8337.49, 0.1, 208.257, 
  11.75, "", "", "", 1.4, 74.53, 0.729}, {"JOR", "Asia", "Jordan", 
  "2020-07-07", 1169., 2., 5.286, 10., 0., 0.143, 114.573, 0.196, 0.518, 
  0.98, 0., 0.014, 0.67, "", "", "", "", "", "", "", "", "", "", "", "", "", 
  "", "", "", "", "", "", "", "", "", "", "", "", "", 48.15, 1.020314*^7, 
  109.285, 23.2, 3.81, 2.361, 8337.49, 0.1, 208.257, 11.75, "", "", "", 1.4, 
  74.53, 0.729}, {"JOR", "Asia", "Jordan", "2020-07-08", 1169., 0., 5.143, 
  10., 0., 0.143, 114.573, 0., 0.504, 0.98, 0., 0.014, 0.68, "", "", "", "", 
  "", "", "", "", "", "", "", "", "", "", "", "", "", "", "", "", "", "", "", 
  "", "", "", 48.15, 1.020314*^7, 109.285, 23.2, 3.81, 2.361, 8337.49, 0.1, 
  208.257, 11.75, "", "", "", 1.4, 74.53, 0.729}, 
 {"JOR", "Asia", "Jordan", "2020-07-09", 1169., 0., 4.714, 10., 0., 0.143, 
  114.573, 0., 0.462, 0.98, 0., 0.014, 0.71, "", "", "", "", "", "", "", "", 
  "", "", "", "", "", "", "", "", "", "", "", "", "", "", "", "", "", "", 
  48.15, 1.020314*^7, 109.285, 23.2, 3.81, 2.361, 8337.49, 0.1, 208.257, 
  11.75, "", "", "", 1.4, 74.53, 0.729}, {"JOR", "Asia", "Jordan", 
  "2020-07-10", 1173., 4., 3.714, 10., 0., 0., 114.965, 0.392, 0.364, 0.98, 
  0., 0., 0.76, "", "", "", "", "", "", "", "", "", "", "", "", "", "", "", 
  "", "", "", "", "", "", "", "", "", "", "", 48.15, 1.020314*^7, 109.285, 
  23.2, 3.81, 2.361, 8337.49, 0.1, 208.257, 11.75, "", "", "", 1.4, 74.53, 
  0.729}, {"JOR", "Asia", "Jordan", "2020-07-11", 1176., 3., 3.714, 10., 0., 
  0., 115.259, 0.294, 0.364, 0.98, 0., 0., 0.82, "", "", "", "", "", "", "", 
  "", "", "", "", "", "", "", "", "", "", "", "", "", "", "", "", "", "", "", 
  48.15, 1.020314*^7, 109.285, 23.2, 3.81, 2.361, 8337.49, 0.1, 208.257, 
  11.75, "", "", "", 1.4, 74.53, 0.729}, {"JOR", "Asia", "Jordan", 
  "2020-07-12", 1179., 3., 2.143, 10., 0., 0., 115.553, 0.294, 0.21, 0.98, 
  0., 0., 0.89, "", "", "", "", "", "", "", "", "", "", "", "", "", "", "", 
  "", "", "", "", "", "", "", "", "", "", "", 48.15, 1.020314*^7, 109.285, 
  23.2, 3.81, 2.361, 8337.49, 0.1, 208.257, 11.75, "", "", "", 1.4, 74.53, 
  0.729}, {"JOR", "Asia", "Jordan", "2020-07-13", 1183., 4., 2.286, 10., 0., 
  0., 115.945, 0.392, 0.224, 0.98, 0., 0., 0.97, "", "", "", "", "", "", "", 
  "", "", "", "", "", "", "", "", "", "", "", "", "", "", "", "", "", "", "", 
  48.15, 1.020314*^7, 109.285, 23.2, 3.81, 2.361, 8337.49, 0.1, 208.257, 
  11.75, "", "", "", 1.4, 74.53, 0.729}, {"JOR", "Asia", "Jordan", 
  "2020-07-14", 1198., 15., 4.143, 10., 0., 0., 117.415, 1.47, 0.406, 0.98, 
  0., 0., 1.05, "", "", "", "", "", "", "", "", "", "", "", "", "", "", "", 
  "", "", "", "", "", "", "", "", "", "", "", 48.15, 1.020314*^7, 109.285, 
  23.2, 3.81, 2.361, 8337.49, 0.1, 208.257, 11.75, "", "", "", 1.4, 74.53, 
  0.729}, {"JOR", "Asia", "Jordan", "2020-07-15", 1201., 3., 4.571, 10., 0., 
  0., 117.709, 0.294, 0.448, 0.98, 0., 0., 1.04, "", "", "", "", "", "", "", 
  "", "", "", "", "", "", "", "", "", "", "", "", "", "", "", "", "", "", "", 
  48.15, 1.020314*^7, 109.285, 23.2, 3.81, 2.361, 8337.49, 0.1, 208.257, 
  11.75, "", "", "", 1.4, 74.53, 0.729}, {"JOR", "Asia", "Jordan", 
  "2020-07-16", 1206., 5., 5.286, 10., 0., 0., 118.199, 0.49, 0.518, 0.98, 
  0., 0., 1.05, "", "", "", "", "", "", "", "", "", "", "", "", "", "", "", 
  "", "", "", "", "", "", "", "", "", "", "", 48.15, 1.020314*^7, 109.285, 
  23.2, 3.81, 2.361, 8337.49, 0.1, 208.257, 11.75, "", "", "", 1.4, 74.53, 
  0.729}, {"JOR", "Asia", "Jordan", "2020-07-17", 1209., 3., 5.143, 10., 0., 
  0., 118.493, 0.294, 0.504, 0.98, 0., 0., 1.06, "", "", "", "", "", "", "", 
  "", "", "", "", "", "", "", "", "", "", "", "", "", "", "", "", "", "", "", 
  48.15, 1.020314*^7, 109.285, 23.2, 3.81, 2.361, 8337.49, 0.1, 208.257, 
  11.75, "", "", "", 1.4, 74.53, 0.729}, {"JOR", "Asia", "Jordan", 
  "2020-07-18", 1214., 5., 5.429, 11., 1., 0.143, 118.983, 0.49, 0.532, 
  1.078, 0.098, 0.014, 1.09, "", "", "", "", "", "", "", "", "", "", "", "", 
  "", "", "", "", "", "", "", "", "", "", "", "", "", "", 48.15, 1.020314*^7, 
  109.285, 23.2, 3.81, 2.361, 8337.49, 0.1, 208.257, 11.75, "", "", "", 1.4, 
  74.53, 0.729}, {"JOR", "Asia", "Jordan", "2020-07-19", 1218., 4., 5.571, 
  11., 0., 0.143, 119.375, 0.392, 0.546, 1.078, 0., 0.014, 1.12, "", "", "", 
  "", "", "", "", "", "", "", "", "", "", "", "", "", "", "", "", "", "", "", 
  "", "", "", "", 48.15, 1.020314*^7, 109.285, 23.2, 3.81, 2.361, 8337.49, 
  0.1, 208.257, 11.75, "", "", "", 1.4, 74.53, 0.729}, 
 {"JOR", "Asia", "Jordan", "2020-07-20", 1223., 5., 5.714, 11., 0., 0.143, 
  119.865, 0.49, 0.56, 1.078, 0., 0.014, 1.18, "", "", "", "", "", "", "", 
  "", "", "", "", "", "", "", "", "", "", "", "", "", "", "", "", "", "", "", 
  48.15, 1.020314*^7, 109.285, 23.2, 3.81, 2.361, 8337.49, 0.1, 208.257, 
  11.75, "", "", "", 1.4, 74.53, 0.729}, {"JOR", "Asia", "Jordan", 
  "2020-07-21", 1113., -110., -12.143, 11., 0., 0.143, 109.084, -10.781, 
  -1.19, 1.078, 0., 0.014, 1.24, "", "", "", "", "", "", "", "", "", "", "", 
  "", "", "", "", "", "", "", "", "", "", "", "", "", "", "", 48.15, 
  1.020314*^7, 109.285, 23.2, 3.81, 2.361, 8337.49, 0.1, 208.257, 11.75, "", 
  "", "", 1.4, 74.53, 0.729}, {"JOR", "Asia", "Jordan", "2020-07-22", 1120., 
  7., -11.571, 11., 0., 0.143, 109.77, 0.686, -1.134, 1.078, 0., 0.014, 1.3, 
  "", "", "", "", "", "", "", "", "", "", "", "", "", "", "", "", "", "", "", 
  "", "", "", "", "", "", "", 48.15, 1.020314*^7, 109.285, 23.2, 3.81, 2.361, 
  8337.49, 0.1, 208.257, 11.75, "", "", "", 1.4, 74.53, 0.729}, 
 {"JOR", "Asia", "Jordan", "2020-07-23", 1131., 11., -10.714, 11., 0., 0.143, 
  110.848, 1.078, -1.05, 1.078, 0., 0.014, 1.36, "", "", "", "", "", "", "", 
  "", "", "", "", "", "", "", "", "", "", "", "", "", "", "", "", "", "", "", 
  48.15, 1.020314*^7, 109.285, 23.2, 3.81, 2.361, 8337.49, 0.1, 208.257, 
  11.75, "", "", "", 1.4, 74.53, 0.729}, {"JOR", "Asia", "Jordan", 
  "2020-07-24", 1146., 15., -9., 11., 0., 0.143, 112.318, 1.47, -0.882, 
  1.078, 0., 0.014, 1.37, "", "", "", "", "", "", "", "", "", "", "", "", "", 
  "", "", "", "", "", "", "", "", "", "", "", "", "", 48.15, 1.020314*^7, 
  109.285, 23.2, 3.81, 2.361, 8337.49, 0.1, 208.257, 11.75, "", "", "", 1.4, 
  74.53, 0.729}, {"JOR", "Asia", "Jordan", "2020-07-25", 1154., 8., -8.571, 
  11., 0., 0., 113.102, 0.784, -0.84, 1.078, 0., 0., 1.32, "", "", "", "", 
  "", "", "", "", "", "", "", "", "", "", "", "", "", "", "", "", "", "", "", 
  "", "", "", 48.15, 1.020314*^7, 109.285, 23.2, 3.81, 2.361, 8337.49, 0.1, 
  208.257, 11.75, "", "", "", 1.4, 74.53, 0.729}, 
 {"JOR", "Asia", "Jordan", "2020-07-26", 1168., 14., -7.143, 11., 0., 0., 
  114.475, 1.372, -0.7, 1.078, 0., 0., 1.28, "", "", "", "", "", "", "", "", 
  "", "", "", "", "", "", "", "", "", "", "", "", "", "", "", "", "", "", 
  48.15, 1.020314*^7, 109.285, 23.2, 3.81, 2.361, 8337.49, 0.1, 208.257, 
  11.75, "", "", "", 1.4, 74.53, 0.729}, {"JOR", "Asia", "Jordan", 
  "2020-07-27", 1176., 8., -6.714, 11., 0., 0., 115.259, 0.784, -0.658, 
  1.078, 0., 0., 1.21, "", "", "", "", "", "", "", "", "", "", "", "", "", 
  "", "", "", "", "", "", "", "", "", "", "", "", "", 48.15, 1.020314*^7, 
  109.285, 23.2, 3.81, 2.361, 8337.49, 0.1, 208.257, 11.75, "", "", "", 1.4, 
  74.53, 0.729}, {"JOR", "Asia", "Jordan", "2020-07-28", 1182., 6., 9.857, 
  11., 0., 0., 115.847, 0.588, 0.966, 1.078, 0., 0., 1.15, "", "", "", "", 
  "", "", "", "", "", "", "", "", "", "", "", "", "", "", "", "", "", "", "", 
  "", "", "", 48.15, 1.020314*^7, 109.285, 23.2, 3.81, 2.361, 8337.49, 0.1, 
  208.257, 11.75, "", "", "", 1.4, 74.53, 0.729}, 
 {"JOR", "Asia", "Jordan", "2020-07-29", 1187., 5., 9.571, 11., 0., 0., 
  116.337, 0.49, 0.938, 1.078, 0., 0., 1.11, "", "", "", "", "", "", "", "", 
  "", "", "", "", "", "", "", "", "", "", "", "", "", "", "", "", "", "", 
  48.15, 1.020314*^7, 109.285, 23.2, 3.81, 2.361, 8337.49, 0.1, 208.257, 
  11.75, "", "", "", 1.4, 74.53, 0.729}, {"JOR", "Asia", "Jordan", 
  "2020-07-30", 1191., 4., 8.571, 11., 0., 0., 116.729, 0.392, 0.84, 1.078, 
  0., 0., 1.09, "", "", "", "", "", "", "", "", "", "", "", "", "", "", "", 
  "", "", "", "", "", "", "", "", "", "", "", 48.15, 1.020314*^7, 109.285, 
  23.2, 3.81, 2.361, 8337.49, 0.1, 208.257, 11.75, "", "", "", 1.4, 74.53, 
  0.729}, {"JOR", "Asia", "Jordan", "2020-07-31", 1193., 2., 6.714, 11., 0., 
  0., 116.925, 0.196, 0.658, 1.078, 0., 0., 1.09, "", "", "", "", "", "", "", 
  "", "", "", "", "", "", "", "", "", "", "", "", "", "", "", "", "", "", "", 
  48.15, 1.020314*^7, 109.285, 23.2, 3.81, 2.361, 8337.49, 0.1, 208.257, 
  11.75, "", "", "", 1.4, 74.53, 0.729}, {"JOR", "Asia", "Jordan", 
  "2020-08-01", 1208., 15., 7.714, 11., 0., 0., 118.395, 1.47, 0.756, 1.078, 
  0., 0., 1.13, "", "", "", "", "", "", "", "", "", "", "", "", "", "", "", 
  "", "", "", "", "", "", "", "", "", "", "", 48.15, 1.020314*^7, 109.285, 
  23.2, 3.81, 2.361, 8337.49, 0.1, 208.257, 11.75, "", "", "", 1.4, 74.53, 
  0.729}, {"JOR", "Asia", "Jordan", "2020-08-02", 1213., 5., 6.429, 11., 0., 
  0., 118.885, 0.49, 0.63, 1.078, 0., 0., 1.1, "", "", "", "", "", "", "", 
  "", "", "", "", "", "", "", "", "", "", "", "", "", "", "", "", "", "", "", 
  48.15, 1.020314*^7, 109.285, 23.2, 3.81, 2.361, 8337.49, 0.1, 208.257, 
  11.75, "", "", "", 1.4, 74.53, 0.729}, {"JOR", "Asia", "Jordan", 
  "2020-08-03", 1218., 5., 6., 11., 0., 0., 119.375, 0.49, 0.588, 1.078, 0., 
  0., 1.1, "", "", "", "", "", "", "", "", "", "", "", "", "", "", "", "", 
  "", "", "", "", "", "", "", "", "", "", 48.15, 1.020314*^7, 109.285, 23.2, 
  3.81, 2.361, 8337.49, 0.1, 208.257, 11.75, "", "", "", 1.4, 74.53, 0.729}, 
 {"JOR", "Asia", "Jordan", "2020-08-04", 1224., 6., 6., 11., 0., 0., 119.963, 
  0.588, 0.588, 1.078, 0., 0., 1.11, "", "", "", "", "", "", "", "", "", "", 
  "", "", "", "", "", "", "", "", "", "", "", "", "", "", "", "", 48.15, 
  1.020314*^7, 109.285, 23.2, 3.81, 2.361, 8337.49, 0.1, 208.257, 11.75, "", 
  "", "", 1.4, 74.53, 0.729}, {"JOR", "Asia", "Jordan", "2020-08-05", 1231., 
  7., 6.286, 11., 0., 0., 120.649, 0.686, 0.616, 1.078, 0., 0., 1.14, "", "", 
  "", "", "", "", "", "", "", "", "", "", "", "", "", "", "", "", "", "", "", 
  "", "", "", "", "", 48.15, 1.020314*^7, 109.285, 23.2, 3.81, 2.361, 
  8337.49, 0.1, 208.257, 11.75, "", "", "", 1.4, 74.53, 0.729}, 
 {"JOR", "Asia", "Jordan", "2020-08-06", 1232., 1., 5.857, 11., 0., 0., 
  120.747, 0.098, 0.574, 1.078, 0., 0., 1.18, "", "", "", "", "", "", "", "", 
  "", "", "", "", "", "", "", "", "", "", "", "", "", "", "", "", "", "", 
  48.15, 1.020314*^7, 109.285, 23.2, 3.81, 2.361, 8337.49, 0.1, 208.257, 
  11.75, "", "", "", 1.4, 74.53, 0.729}, {"JOR", "Asia", "Jordan", 
  "2020-08-07", 1237., 5., 6.286, 11., 0., 0., 121.237, 0.49, 0.616, 1.078, 
  0., 0., 1.25, "", "", "", "", "", "", "", "", "", "", "", "", "", "", "", 
  "", "", "", "", "", "", "", "", "", "", "", 56.48, 1.020314*^7, 109.285, 
  23.2, 3.81, 2.361, 8337.49, 0.1, 208.257, 11.75, "", "", "", 1.4, 74.53, 
  0.729}, {"JOR", "Asia", "Jordan", "2020-08-08", 1246., 9., 5.429, 11., 0., 
  0., 122.119, 0.882, 0.532, 1.078, 0., 0., 1.33, "", "", "", "", "", "", "", 
  "", "", "", "", "", "", "", "", "", "", "", "", "", "", "", "", "", "", "", 
  56.48, 1.020314*^7, 109.285, 23.2, 3.81, 2.361, 8337.49, 0.1, 208.257, 
  11.75, "", "", "", 1.4, 74.53, 0.729}, {"JOR", "Asia", "Jordan", 
  "2020-08-09", 1252., 6., 5.571, 11., 0., 0., 122.707, 0.588, 0.546, 1.078, 
  0., 0., 1.41, "", "", "", "", "", "", "", "", "", "", "", "", "", "", "", 
  "", "", "", "", "", "", "", "", "", "", "", 56.48, 1.020314*^7, 109.285, 
  23.2, 3.81, 2.361, 8337.49, 0.1, 208.257, 11.75, "", "", "", 1.4, 74.53, 
  0.729}, {"JOR", "Asia", "Jordan", "2020-08-10", 1268., 16., 7.143, 11., 0., 
  0., 124.275, 1.568, 0.7, 1.078, 0., 0., 1.51, "", "", "", "", "", "", "", 
  "", "", "", "", "", "", "", "", "", "", "", "", "", "", "", "", "", "", "", 
  56.48, 1.020314*^7, 109.285, 23.2, 3.81, 2.361, 8337.49, 0.1, 208.257, 
  11.75, "", "", "", 1.4, 74.53, 0.729}, {"JOR", "Asia", "Jordan", 
  "2020-08-11", 1283., 15., 8.429, 11., 0., 0., 125.746, 1.47, 0.826, 1.078, 
  0., 0., 1.56, "", "", "", "", "", "", "", "", "", "", "", "", "", "", "", 
  "", "", "", "", "", "", "", "", "", "", "", 56.48, 1.020314*^7, 109.285, 
  23.2, 3.81, 2.361, 8337.49, 0.1, 208.257, 11.75, "", "", "", 1.4, 74.53, 
  0.729}, {"JOR", "Asia", "Jordan", "2020-08-12", 1303., 20., 10.286, 11., 
  0., 0., 127.706, 1.96, 1.008, 1.078, 0., 0., 1.6, "", "", "", "", "", "", 
  "", "", "", "", "", "", "", "", "", "", "", "", "", "", "", "", "", "", "", 
  "", 56.48, 1.020314*^7, 109.285, 23.2, 3.81, 2.361, 8337.49, 0.1, 208.257, 
  11.75, "", "", "", 1.4, 74.53, 0.729}, {"JOR", "Asia", "Jordan", 
  "2020-08-13", 1320., 17., 12.571, 11., 0., 0., 129.372, 1.666, 1.232, 
  1.078, 0., 0., 1.62, "", "", "", "", "", "", "", "", "", "", "", "", "", 
  "", "", "", "", "", "", "", "", "", "", "", "", "", 56.48, 1.020314*^7, 
  109.285, 23.2, 3.81, 2.361, 8337.49, 0.1, 208.257, 11.75, "", "", "", 1.4, 
  74.53, 0.729}, {"JOR", "Asia", "Jordan", "2020-08-14", 1329., 9., 13.143, 
  11., 0., 0., 130.254, 0.882, 1.288, 1.078, 0., 0., 1.62, "", "", "", "", 
  "", "", "", "", "", "", "", "", "", "", "", "", "", "", "", "", "", "", "", 
  "", "", "", 56.48, 1.020314*^7, 109.285, 23.2, 3.81, 2.361, 8337.49, 0.1, 
  208.257, 11.75, "", "", "", 1.4, 74.53, 0.729}, 
 {"JOR", "Asia", "Jordan", "2020-08-15", 1339., 10., 13.286, 11., 0., 0., 
  131.234, 0.98, 1.302, 1.078, 0., 0., 1.66, "", "", "", "", "", "", "", "", 
  "", "", "", "", "", "", "", "", "", "", "", "", "", "", "", "", "", "", 
  60.19, 1.020314*^7, 109.285, 23.2, 3.81, 2.361, 8337.49, 0.1, 208.257, 
  11.75, "", "", "", 1.4, 74.53, 0.729}, {"JOR", "Asia", "Jordan", 
  "2020-08-16", 1378., 39., 18., 11., 0., 0., 135.056, 3.822, 1.764, 1.078, 
  0., 0., 1.72, "", "", "", "", "", "", "", "", "", "", "", "", "", "", "", 
  "", "", "", "", "", "", "", "", "", "", "", 60.19, 1.020314*^7, 109.285, 
  23.2, 3.81, 2.361, 8337.49, 0.1, 208.257, 11.75, "", "", "", 1.4, 74.53, 
  0.729}, {"JOR", "Asia", "Jordan", "2020-08-17", 1398., 20., 18.571, 11., 
  0., 0., 137.017, 1.96, 1.82, 1.078, 0., 0., 1.71, "", "", "", "", "", "", 
  "", "", "", "", "", "", "", "", "", "", "", "", "", "", "", "", "", "", "", 
  "", 60.19, 1.020314*^7, 109.285, 23.2, 3.81, 2.361, 8337.49, 0.1, 208.257, 
  11.75, "", "", "", 1.4, 74.53, 0.729}, {"JOR", "Asia", "Jordan", 
  "2020-08-18", 1438., 40., 22.143, 11., 0., 0., 140.937, 3.92, 2.17, 1.078, 
  0., 0., 1.71, "", "", "", "", "", "", "", "", "", "", "", "", "", "", "", 
  "", "", "", "", "", "", "", "", "", "", "", 60.19, 1.020314*^7, 109.285, 
  23.2, 3.81, 2.361, 8337.49, 0.1, 208.257, 11.75, "", "", "", 1.4, 74.53, 
  0.729}, {"JOR", "Asia", "Jordan", "2020-08-19", 1482., 44., 25.571, 11., 
  0., 0., 145.249, 4.312, 2.506, 1.078, 0., 0., 1.69, "", "", "", "", "", "", 
  "", "", "", "", "", "", "", "", "", "", "", "", "", "", "", "", "", "", "", 
  "", 60.19, 1.020314*^7, 109.285, 23.2, 3.81, 2.361, 8337.49, 0.1, 208.257, 
  11.75, "", "", "", 1.4, 74.53, 0.729}, {"JOR", "Asia", "Jordan", 
  "2020-08-20", 1498., 16., 25.429, 11., 0., 0., 146.818, 1.568, 2.492, 
  1.078, 0., 0., 1.64, "", "", "", "", "", "", "", "", "", "", "", "", "", 
  "", "", "", "", "", "", "", "", "", "", "", "", "", 60.19, 1.020314*^7, 
  109.285, 23.2, 3.81, 2.361, 8337.49, 0.1, 208.257, 11.75, "", "", "", 1.4, 
  74.53, 0.729}, {"JOR", "Asia", "Jordan", "2020-08-21", 1532., 34., 29., 
  11., 0., 0., 150.15, 3.332, 2.842, 1.078, 0., 0., 1.62, "", "", "", "", "", 
  "", "", "", "", "", "", "", "", "", "", "", "", "", "", "", "", "", "", "", 
  "", "", 60.19, 1.020314*^7, 109.285, 23.2, 3.81, 2.361, 8337.49, 0.1, 
  208.257, 11.75, "", "", "", 1.4, 74.53, 0.729}, 
 {"JOR", "Asia", "Jordan", "2020-08-22", 1576., 44., 33.857, 11., 0., 0., 
  154.462, 4.312, 3.318, 1.078, 0., 0., 1.61, "", "", "", "", "", "", "", "", 
  "", "", "", "", "", "", "", "", "", "", "", "", "", "", "", "", "", "", 
  60.19, 1.020314*^7, 109.285, 23.2, 3.81, 2.361, 8337.49, 0.1, 208.257, 
  11.75, "", "", "", 1.4, 74.53, 0.729}, {"JOR", "Asia", "Jordan", 
  "2020-08-23", 1609., 33., 33., 12., 1., 0.143, 157.697, 3.234, 3.234, 
  1.176, 0.098, 0.014, 1.57, "", "", "", "", "", "", "", "", "", "", "", "", 
  "", "", "", "", "", "", "", "", "", "", "", "", "", "", 60.19, 1.020314*^7, 
  109.285, 23.2, 3.81, 2.361, 8337.49, 0.1, 208.257, 11.75, "", "", "", 1.4, 
  74.53, 0.729}, {"JOR", "Asia", "Jordan", "2020-08-24", 1639., 30., 34.429, 
  14., 2., 0.429, 160.637, 2.94, 3.374, 1.372, 0.196, 0.042, 1.56, "", "", 
  "", "", "", "", "", "", "", "", "", "", "", "", "", "", "", "", "", "", "", 
  "", "", "", "", "", 60.19, 1.020314*^7, 109.285, 23.2, 3.81, 2.361, 
  8337.49, 0.1, 208.257, 11.75, "", "", "", 1.4, 74.53, 0.729}, 
 {"JOR", "Asia", "Jordan", "2020-08-25", 1716., 77., 39.714, 14., 0., 0.429, 
  168.184, 7.547, 3.892, 1.372, 0., 0.042, 1.56, "", "", "", "", "", "", "", 
  "", "", "", "", "", "", "", "", "", "", "", "", "", "", "", "", "", "", "", 
  60.19, 1.020314*^7, 109.285, 23.2, 3.81, 2.361, 8337.49, 0.1, 208.257, 
  11.75, "", "", "", 1.4, 74.53, 0.729}, {"JOR", "Asia", "Jordan", 
  "2020-08-26", 1756., 40., 39.143, 15., 1., 0.571, 172.104, 3.92, 3.836, 
  1.47, 0.098, 0.056, 1.53, "", "", "", "", "", "", "", "", "", "", "", "", 
  "", "", "", "", "", "", "", "", "", "", "", "", "", "", 60.19, 1.020314*^7, 
  109.285, 23.2, 3.81, 2.361, 8337.49, 0.1, 208.257, 11.75, "", "", "", 1.4, 
  74.53, 0.729}, {"JOR", "Asia", "Jordan", "2020-08-27", 1801., 45., 43.286, 
  15., 0., 0.571, 176.514, 4.41, 4.242, 1.47, 0., 0.056, 1.51, "", "", "", 
  "", "", "", "", "", "", "", "", "", "", "", "", "", "", "", "", "", "", "", 
  "", "", "", "", 54.63, 1.020314*^7, 109.285, 23.2, 3.81, 2.361, 8337.49, 
  0.1, 208.257, 11.75, "", "", "", 1.4, 74.53, 0.729}, 
 {"JOR", "Asia", "Jordan", "2020-08-28", 1869., 68., 48.143, 15., 0., 0.571, 
  183.179, 6.665, 4.718, 1.47, 0., 0.056, 1.5, "", "", "", "", "", "", "", 
  "", "", "", "", "", "", "", "", "", "", "", "", "", "", "", "", "", "", "", 
  54.63, 1.020314*^7, 109.285, 23.2, 3.81, 2.361, 8337.49, 0.1, 208.257, 
  11.75, "", "", "", 1.4, 74.53, 0.729}, {"JOR", "Asia", "Jordan", 
  "2020-08-29", 1893., 24., 45.286, 15., 0., 0.571, 185.531, 2.352, 4.438, 
  1.47, 0., 0.056, 1.46, "", "", "", "", "", "", "", "", "", "", "", "", "", 
  "", "", "", "", "", "", "", "", "", "", "", "", "", 54.63, 1.020314*^7, 
  109.285, 23.2, 3.81, 2.361, 8337.49, 0.1, 208.257, 11.75, "", "", "", 1.4, 
  74.53, 0.729}, {"JOR", "Asia", "Jordan", "2020-08-30", 1966., 73., 51., 
  15., 0., 0.429, 192.686, 7.155, 4.998, 1.47, 0., 0.042, 1.46, "", "", "", 
  "", "", "", "", "", "", "", "", "", "", "", "", "", "", "", "", "", "", "", 
  "", "", "", "", 54.63, 1.020314*^7, 109.285, 23.2, 3.81, 2.361, 8337.49, 
  0.1, 208.257, 11.75, "", "", "", 1.4, 74.53, 0.729}, 
 {"JOR", "Asia", "Jordan", "2020-08-31", 2034., 68., 56.429, 15., 0., 0.143, 
  199.35, 6.665, 5.531, 1.47, 0., 0.014, 1.45, "", "", "", "", "", "", "", 
  "", "", "", "", "", "", "", "", "", "", "", "", "", "", "", "", "", "", "", 
  54.63, 1.020314*^7, 109.285, 23.2, 3.81, 2.361, 8337.49, 0.1, 208.257, 
  11.75, "", "", "", 1.4, 74.53, 0.729}, {"JOR", "Asia", "Jordan", 
  "2020-09-01", 2097., 63., 54.429, 15., 0., 0.143, 205.525, 6.175, 5.334, 
  1.47, 0., 0.014, 1.42, "", "", "", "", "", "", "", "", "", "", "", "", "", 
  "", "", "", "", "", "", "", "", "", "", "", "", "", 63.89, 1.020314*^7, 
  109.285, 23.2, 3.81, 2.361, 8337.49, 0.1, 208.257, 11.75, "", "", "", 1.4, 
  74.53, 0.729}, {"JOR", "Asia", "Jordan", "2020-09-02", 2161., 64., 57.857, 
  15., 0., 0., 211.798, 6.273, 5.671, 1.47, 0., 0., 1.42, "", "", "", "", "", 
  "", "", "", "", "", "", "", "", "", "", "", "", "", "", "", "", "", "", "", 
  "", "", 63.89, 1.020314*^7, 109.285, 23.2, 3.81, 2.361, 8337.49, 0.1, 
  208.257, 11.75, "", "", "", 1.4, 74.53, 0.729}, 
 {"JOR", "Asia", "Jordan", "2020-09-03", 2233., 72., 61.714, 15., 0., 0., 
  218.854, 7.057, 6.049, 1.47, 0., 0., 1.42, "", "", "", "", "", "", "", "", 
  "", "", "", "", "", "", "", "", "", "", "", "", "", "", "", "", "", "", 
  63.89, 1.020314*^7, 109.285, 23.2, 3.81, 2.361, 8337.49, 0.1, 208.257, 
  11.75, "", "", "", 1.4, 74.53, 0.729}, {"JOR", "Asia", "Jordan", 
  "2020-09-04", 2301., 68., 61.714, 16., 1., 0.143, 225.519, 6.665, 6.049, 
  1.568, 0.098, 0.014, 1.41, "", "", "", "", "", "", "", "", "", "", "", "", 
  "", "", "", "", "", "", "", "", "", "", "", "", "", "", 63.89, 1.020314*^7, 
  109.285, 23.2, 3.81, 2.361, 8337.49, 0.1, 208.257, 11.75, "", "", "", 1.4, 
  74.53, 0.729}, {"JOR", "Asia", "Jordan", "2020-09-05", 2353., 52., 65.714, 
  16., 0., 0.143, 230.615, 5.096, 6.441, 1.568, 0., 0.014, 1.42, "", "", "", 
  "", "", "", "", "", "", "", "", "", "", "", "", "", "", "", "", "", "", "", 
  "", "", "", "", 63.89, 1.020314*^7, 109.285, 23.2, 3.81, 2.361, 8337.49, 
  0.1, 208.257, 11.75, "", "", "", 1.4, 74.53, 0.729}, 
 {"JOR", "Asia", "Jordan", "2020-09-06", 2411., 58., 63.571, 16., 0., 0.143, 
  236.3, 5.685, 6.231, 1.568, 0., 0.014, 1.43, "", "", "", "", "", "", "", 
  "", "", "", "", "", "", "", "", "", "", "", "", "", "", "", "", "", "", "", 
  63.89, 1.020314*^7, 109.285, 23.2, 3.81, 2.361, 8337.49, 0.1, 208.257, 
  11.75, "", "", "", 1.4, 74.53, 0.729}, {"JOR", "Asia", "Jordan", 
  "2020-09-07", 2478., 67., 63.429, 17., 1., 0.286, 242.866, 6.567, 6.217, 
  1.666, 0.098, 0.028, 1.46, "", "", "", "", "", "", "", "", "", "", "", "", 
  "", "", "", "", "", "", "", "", "", "", "", "", "", "", 63.89, 1.020314*^7, 
  109.285, 23.2, 3.81, 2.361, 8337.49, 0.1, 208.257, 11.75, "", "", "", 1.4, 
  74.53, 0.729}, {"JOR", "Asia", "Jordan", "2020-09-08", 2581., 103., 69.143, 
  19., 2., 0.571, 252.961, 10.095, 6.777, 1.862, 0.196, 0.056, 1.5, "", "", 
  "", "", "", "", "", "", "", "", "", "", "", "", "", "", "", "", "", "", "", 
  "", "", "", "", "", 61.11, 1.020314*^7, 109.285, 23.2, 3.81, 2.361, 
  8337.49, 0.1, 208.257, 11.75, "", "", "", 1.4, 74.53, 0.729}, 
 {"JOR", "Asia", "Jordan", "2020-09-09", 2659., 78., 71.143, 19., 0., 0.571, 
  260.606, 7.645, 6.973, 1.862, 0., 0.056, 1.55, "", "", "", "", "", "", "", 
  "", "", "", "", "", "", "", "", "", "", "", "", "", "", "", "", "", "", "", 
  61.11, 1.020314*^7, 109.285, 23.2, 3.81, 2.361, 8337.49, 0.1, 208.257, 
  11.75, "", "", "", 1.4, 74.53, 0.729}, {"JOR", "Asia", "Jordan", 
  "2020-09-10", 2739., 80., 72.286, 20., 1., 0.714, 268.447, 7.841, 7.085, 
  1.96, 0.098, 0.07, 1.61, "", "", "", "", "", "", "", "", "", "", "", "", 
  "", "", "", "", "", "", "", "", "", "", "", "", "", "", 61.11, 1.020314*^7, 
  109.285, 23.2, 3.81, 2.361, 8337.49, 0.1, 208.257, 11.75, "", "", "", 1.4, 
  74.53, 0.729}, {"JOR", "Asia", "Jordan", "2020-09-11", 2945., 206., 92., 
  21., 1., 0.714, 288.637, 20.19, 9.017, 2.058, 0.098, 0.07, 1.68, "", "", 
  "", "", "", "", "", "", "", "", "", "", "", "", "", "", "", "", "", "", "", 
  "", "", "", "", "", 61.11, 1.020314*^7, 109.285, 23.2, 3.81, 2.361, 
  8337.49, 0.1, 208.257, 11.75, "", "", "", 1.4, 74.53, 0.729}, 
 {"JOR", "Asia", "Jordan", "2020-09-12", 3062., 117., 101.286, 22., 1., 
  0.857, 300.104, 11.467, 9.927, 2.156, 0.098, 0.084, 1.7, "", "", "", "", 
  "", "", "", "", "", "", "", "", "", "", "", "", "", "", "", "", "", "", "", 
  "", "", "", 61.11, 1.020314*^7, 109.285, 23.2, 3.81, 2.361, 8337.49, 0.1, 
  208.257, 11.75, "", "", "", 1.4, 74.53, 0.729}, 
 {"JOR", "Asia", "Jordan", "2020-09-13", 3314., 252., 129., 24., 2., 1.143, 
  324.802, 24.698, 12.643, 2.352, 0.196, 0.112, 1.71, "", "", "", "", "", "", 
  "", "", "", "", "", "", "", "", "", "", "", "", "", "", "", "", "", "", "", 
  "", 61.11, 1.020314*^7, 109.285, 23.2, 3.81, 2.361, 8337.49, 0.1, 208.257, 
  11.75, "", "", "", 1.4, 74.53, 0.729}, {"JOR", "Asia", "Jordan", 
  "2020-09-14", 3528., 214., 150., 26., 2., 1.286, 345.776, 20.974, 14.701, 
  2.548, 0.196, 0.126, 1.69, "", "", "", "", "", "", "", "", "", "", "", "", 
  "", "", "", "", "", "", "", "", "", "", "", "", "", "", 61.11, 1.020314*^7, 
  109.285, 23.2, 3.81, 2.361, 8337.49, 0.1, 208.257, 11.75, "", "", "", 1.4, 
  74.53, 0.729}, {"JOR", "Asia", "Jordan", "2020-09-15", 3677., 149., 
  156.571, 26., 0., 1., 360.379, 14.603, 15.345, 2.548, 0., 0.098, 1.65, "", 
  "", "", "", "", "", "", "", "", "", "", "", "", "", "", "", "", "", "", "", 
  "", "", "", "", "", "", 61.11, 1.020314*^7, 109.285, 23.2, 3.81, 2.361, 
  8337.49, 0.1, 208.257, 11.75, "", "", "", 1.4, 74.53, 0.729}, 
 {"JOR", "Asia", "Jordan", "2020-09-16", 3852., 175., 170.429, 26., 0., 1., 
  377.531, 17.152, 16.704, 2.548, 0., 0.098, 1.65, "", "", "", "", "", "", 
  "", "", "", "", "", "", "", "", "", "", "", "", "", "", "", "", "", "", "", 
  "", 61.11, 1.020314*^7, 109.285, 23.2, 3.81, 2.361, 8337.49, 0.1, 208.257, 
  11.75, "", "", "", 1.4, 74.53, 0.729}, {"JOR", "Asia", "Jordan", 
  "2020-09-17", 4131., 279., 198.857, 26., 0., 0.857, 404.875, 27.345, 19.49, 
  2.548, 0., 0.084, 1.67, "", "", "", "", "", "", "", "", "", "", "", "", "", 
  "", "", "", "", "", "", "", "", "", "", "", "", "", 70.37, 1.020314*^7, 
  109.285, 23.2, 3.81, 2.361, 8337.49, 0.1, 208.257, 11.75, "", "", "", 1.4, 
  74.53, 0.729}, {"JOR", "Asia", "Jordan", "2020-09-18", 4344., 213., 
  199.857, 29., 3., 1.143, 425.751, 20.876, 19.588, 2.842, 0.294, 0.112, 
  1.67, "", "", "", "", "", "", "", "", "", "", "", "", "", "", "", "", "", 
  "", "", "", "", "", "", "", "", "", 70.37, 1.020314*^7, 109.285, 23.2, 
  3.81, 2.361, 8337.49, 0.1, 208.257, 11.75, "", "", "", 1.4, 74.53, 0.729}, 
 {"JOR", "Asia", "Jordan", "2020-09-19", 4540., 196., 211.143, 30., 1., 
  1.143, 444.961, 19.21, 20.694, 2.94, 0.098, 0.112, 1.68, "", "", "", "", 
  "", "", "", "", "", "", "", "", "", "", "", "", "", "", "", "", "", "", "", 
  "", "", "", 70.37, 1.020314*^7, 109.285, 23.2, 3.81, 2.361, 8337.49, 0.1, 
  208.257, 11.75, "", "", "", 1.4, 74.53, 0.729}, 
 {"JOR", "Asia", "Jordan", "2020-09-20", 4779., 239., 209.286, 30., 0., 
  0.857, 468.385, 23.424, 20.512, 2.94, 0., 0.084, 1.71, "", "", "", "", "", 
  "", "", "", "", "", "", "", "", "", "", "", "", "", "", "", "", "", "", "", 
  "", "", 70.37, 1.020314*^7, 109.285, 23.2, 3.81, 2.361, 8337.49, 0.1, 
  208.257, 11.75, "", "", "", 1.4, 74.53, 0.729}, 
 {"JOR", "Asia", "Jordan", "2020-09-21", 5045., 266., 216.714, 32., 2., 
  0.857, 494.456, 26.07, 21.24, 3.136, 0.196, 0.084, 1.74, "", "", "", "", 
  "", "", "", "", "", "", "", "", "", "", "", "", "", "", "", "", "", "", "", 
  "", "", "", 70.37, 1.020314*^7, 109.285, 23.2, 3.81, 2.361, 8337.49, 0.1, 
  208.257, 11.75, "", "", "", 1.4, 74.53, 0.729}, 
 {"JOR", "Asia", "Jordan", "2020-09-22", 5679., 634., 286., 33., 1., 1., 
  556.593, 62.138, 28.031, 3.234, 0.098, 0.098, 1.79, "", "", "", "", "", "", 
  "", "", "", "", "", "", "", "", "", "", "", "", "", "", "", "", "", "", "", 
  "", 70.37, 1.020314*^7, 109.285, 23.2, 3.81, 2.361, 8337.49, 0.1, 208.257, 
  11.75, "", "", "", 1.4, 74.53, 0.729}, {"JOR", "Asia", "Jordan", 
  "2020-09-23", 6042., 363., 312.857, 35., 2., 1.286, 592.171, 35.577, 
  30.663, 3.43, 0.196, 0.126, 1.79, "", "", "", "", "", "", "", "", "", "", 
  "", "", "", "", "", "", "", "", "", "", "", "", "", "", "", "", 70.37, 
  1.020314*^7, 109.285, 23.2, 3.81, 2.361, 8337.49, 0.1, 208.257, 11.75, "", 
  "", "", 1.4, 74.53, 0.729}, {"JOR", "Asia", "Jordan", "2020-09-24", 6591., 
  549., 351.429, 36., 1., 1.429, 645.978, 53.807, 34.443, 3.528, 0.098, 0.14, 
  1.8, "", "", "", "", "", "", "", "", "", "", "", "", "", "", "", "", "", 
  "", "", "", "", "", "", "", "", "", 70.37, 1.020314*^7, 109.285, 23.2, 
  3.81, 2.361, 8337.49, 0.1, 208.257, 11.75, "", "", "", 1.4, 74.53, 0.729}, 
 {"JOR", "Asia", "Jordan", "2020-09-25", 7211., 620., 409.571, 39., 3., 
  1.429, 706.743, 60.766, 40.142, 3.822, 0.294, 0.14, 1.81, "", "", "", "", 
  "", "", "", "", "", "", "", "", "", "", "", "", "", "", "", "", "", "", "", 
  "", "", "", 67.59, 1.020314*^7, 109.285, 23.2, 3.81, 2.361, 8337.49, 0.1, 
  208.257, 11.75, "", "", "", 1.4, 74.53, 0.729}, 
 {"JOR", "Asia", "Jordan", "2020-09-26", 8061., 850., 503., 43., 4., 1.857, 
  790.051, 83.308, 49.299, 4.214, 0.392, 0.182, 1.8, "", "", "", "", "", "", 
  "", "", "", "", "", "", "", "", "", "", "", "", "", "", "", "", "", "", "", 
  "", 67.59, 1.020314*^7, 109.285, 23.2, 3.81, 2.361, 8337.49, 0.1, 208.257, 
  11.75, "", "", "", 1.4, 74.53, 0.729}, {"JOR", "Asia", "Jordan", 
  "2020-09-27", 8492., 431., 530.429, 45., 2., 2.143, 832.293, 42.242, 
  51.987, 4.41, 0.196, 0.21, 1.77, "", "", "", "", "", "", "", "", "", "", 
  "", "", "", "", "", "", "", "", "", "", "", "", "", "", "", "", 67.59, 
  1.020314*^7, 109.285, 23.2, 3.81, 2.361, 8337.49, 0.1, 208.257, 11.75, "", 
  "", "", 1.4, 74.53, 0.729}, {"JOR", "Asia", "Jordan", "2020-09-28", 9226., 
  734., 597.286, 51., 6., 2.714, 904.231, 71.939, 58.539, 4.998, 0.588, 
  0.266, 1.75, "", "", "", "", "", "", "", "", "", "", "", "", "", "", "", 
  "", "", "", "", "", "", "", "", "", "", "", 67.59, 1.020314*^7, 109.285, 
  23.2, 3.81, 2.361, 8337.49, 0.1, 208.257, 11.75, "", "", "", 1.4, 74.53, 
  0.729}, {"JOR", "Asia", "Jordan", "2020-09-29", 10049., 823., 624.286, 57., 
  6., 3.429, 984.893, 80.661, 61.186, 5.587, 0.588, 0.336, 1.75, "", "", "", 
  "", "", "", "", "", "", "", "", "", "", "", "", "", "", "", "", "", "", "", 
  "", "", "", "", 67.59, 1.020314*^7, 109.285, 23.2, 3.81, 2.361, 8337.49, 
  0.1, 208.257, 11.75, "", "", "", 1.4, 74.53, 0.729}, 
 {"JOR", "Asia", "Jordan", "2020-09-30", 11825., 1776., 826.143, 61., 4., 
  3.714, 1158.957, 174.064, 80.969, 5.979, 0.392, 0.364, 1.75, "", "", "", 
  "", "", "", "", "", "", "", "", "", "", "", "", "", "", "", "", "", "", "", 
  "", "", "", "", 67.59, 1.020314*^7, 109.285, 23.2, 3.81, 2.361, 8337.49, 
  0.1, 208.257, 11.75, "", "", "", 1.4, 74.53, 0.729}, 
 {"JOR", "Asia", "Jordan", "2020-10-01", 13101., 1276., 930., 69., 8., 4.714, 
  1284.016, 125.06, 91.148, 6.763, 0.784, 0.462, 1.68, "", "", "", "", "", 
  "", "", "", "", "", "", "", "", "", "", "", "", "", "", "", "", "", "", "", 
  "", "", 67.59, 1.020314*^7, 109.285, 23.2, 3.81, 2.361, 8337.49, 0.1, 
  208.257, 11.75, "", "", "", 1.4, 74.53, 0.729}, 
 {"JOR", "Asia", "Jordan", "2020-10-02", 13650., 549., 919.857, 79., 10., 
  5.714, 1337.823, 53.807, 90.154, 7.743, 0.98, 0.56, 1.62, "", "", "", "", 
  "", "", "", "", "", "", "", "", "", "", "", "", "", "", "", "", "", "", "", 
  "", "", "", 65.74, 1.020314*^7, 109.285, 23.2, 3.81, 2.361, 8337.49, 0.1, 
  208.257, 11.75, "", "", "", 1.4, 74.53, 0.729}, 
 {"JOR", "Asia", "Jordan", "2020-10-03", 14749., 1099., 955.429, 88., 9., 
  6.429, 1445.535, 107.712, 93.641, 8.625, 0.882, 0.63, 1.58, "", "", "", "", 
  "", "", "", "", "", "", "", "", "", "", "", "", "", "", "", "", "", "", "", 
  "", "", "", 65.74, 1.020314*^7, 109.285, 23.2, 3.81, 2.361, 8337.49, 0.1, 
  208.257, 11.75, "", "", "", 1.4, 74.53, 0.729}, 
 {"JOR", "Asia", "Jordan", "2020-10-04", 15640., 891., 1021.143, 101., 13., 
  8., 1532.861, 87.326, 100.081, 9.899, 1.274, 0.784, 1.55, "", "", "", "", 
  "", "", "", "", "", "", "", "", "", "", "", "", "", "", "", "", "", "", "", 
  "", "", "", 65.74, 1.020314*^7, 109.285, 23.2, 3.81, 2.361, 8337.49, 0.1, 
  208.257, 11.75, "", "", "", 1.4, 74.53, 0.729}, 
 {"JOR", "Asia", "Jordan", "2020-10-05", 17464., 1824., 1176.857, 110., 9., 
  8.429, 1711.63, 178.768, 115.343, 10.781, 0.882, 0.826, 1.53, "", "", "", 
  "", "", "", "", "", "", "", "", "", "", "", "", "", "", "", "", "", "", "", 
  "", "", "", "", 65.74, 1.020314*^7, 109.285, 23.2, 3.81, 2.361, 8337.49, 
  0.1, 208.257, 11.75, "", "", "", 1.4, 74.53, 0.729}, 
 {"JOR", "Asia", "Jordan", "2020-10-06", 19001., 1537., 1278.857, 122., 12., 
  9.286, 1862.27, 150.64, 125.34, 11.957, 1.176, 0.91, 1.47, "", "", "", "", 
  "", "", "", "", "", "", "", "", "", "", "", "", "", "", "", "", "", "", "", 
  "", "", "", 78.7, 1.020314*^7, 109.285, 23.2, 3.81, 2.361, 8337.49, 0.1, 
  208.257, 11.75, "", "", "", 1.4, 74.53, 0.729}, 
 {"JOR", "Asia", "Jordan", "2020-10-07", 20200., 1199., 1196.429, 131., 9., 
  10., 1979.783, 117.513, 117.261, 12.839, 0.882, 0.98, 1.42, "", "", "", "", 
  "", "", "", "", "", "", "", "", "", "", "", "", "", "", "", "", "", "", "", 
  "", "", "", 78.7, 1.020314*^7, 109.285, 23.2, 3.81, 2.361, 8337.49, 0.1, 
  208.257, 11.75, "", "", "", 1.4, 74.53, 0.729}, 
 {"JOR", "Asia", "Jordan", "2020-10-08", 21517., 1317., 1202.286, 144., 13., 
  10.714, 2108.861, 129.078, 117.835, 14.113, 1.274, 1.05, 1.39, "", "", "", 
  "", "", "", "", "", "", "", "", "", "", "", "", "", "", "", "", "", "", "", 
  "", "", "", "", 78.7, 1.020314*^7, 109.285, 23.2, 3.81, 2.361, 8337.49, 
  0.1, 208.257, 11.75, "", "", "", 1.4, 74.53, 0.729}, 
 {"JOR", "Asia", "Jordan", "2020-10-09", 22763., 1246., 1301.857, 166., 22., 
  12.429, 2230.98, 122.119, 127.594, 16.27, 2.156, 1.218, 1.37, "", "", "", 
  "", "", "", "", "", "", "", "", "", "", "", "", "", "", "", "", "", "", "", 
  "", "", "", "", 78.7, 1.020314*^7, 109.285, 23.2, 3.81, 2.361, 8337.49, 
  0.1, 208.257, 11.75, "", "", "", 1.4, 74.53, 0.729}, 
 {"JOR", "Asia", "Jordan", "2020-10-10", 23998., 1235., 1321.286, 181., 15., 
  13.286, 2352.021, 121.041, 129.498, 17.74, 1.47, 1.302, 1.36, "", "", "", 
  "", "", "", "", "", "", "", "", "", "", "", "", "", "", "", "", "", "", "", 
  "", "", "", "", 78.7, 1.020314*^7, 109.285, 23.2, 3.81, 2.361, 8337.49, 
  0.1, 208.257, 11.75, "", "", "", 1.4, 74.53, 0.729}, 
 {"JOR", "Asia", "Jordan", "2020-10-11", 24926., 928., 1326.571, 191., 10., 
  12.857, 2442.973, 90.952, 130.016, 18.72, 0.98, 1.26, 1.34, "", "", "", "", 
  "", "", "", "", "", "", "", "", "", "", "", "", "", "", "", "", "", "", "", 
  "", "", "", 78.7, 1.020314*^7, 109.285, 23.2, 3.81, 2.361, 8337.49, 0.1, 
  208.257, 11.75, "", "", "", 1.4, 74.53, 0.729}, 
 {"JOR", "Asia", "Jordan", "2020-10-12", 26073., 1147., 1229.857, 207., 16., 
  13.857, 2555.39, 112.416, 120.537, 20.288, 1.568, 1.358, 1.34, "", "", "", 
  "", "", "", "", "", "", "", "", "", "", "", "", "", "", "", "", "", "", "", 
  "", "", "", "", 78.7, 1.020314*^7, 109.285, 23.2, 3.81, 2.361, 8337.49, 
  0.1, 208.257, 11.75, "", "", "", 1.4, 74.53, 0.729}, 
 {"JOR", "Asia", "Jordan", "2020-10-13", 28127., 2054., 1303.714, 225., 18., 
  14.714, 2756.7, 201.311, 127.776, 22.052, 1.764, 1.442, 1.36, "", "", "", 
  "", "", "", "", "", "", "", "", "", "", "", "", "", "", "", "", "", "", "", 
  "", "", "", "", 78.7, 1.020314*^7, 109.285, 23.2, 3.81, 2.361, 8337.49, 
  0.1, 208.257, 11.75, "", "", "", 1.4, 74.53, 0.729}, 
 {"JOR", "Asia", "Jordan", "2020-10-14", 30550., 2423., 1478.571, 257., 32., 
  18., 2994.176, 237.476, 144.913, 25.188, 3.136, 1.764, 1.36, "", "", "", 
  "", "", "", "", "", "", "", "", "", "", "", "", "", "", "", "", "", "", "", 
  "", "", "", "", 78.7, 1.020314*^7, 109.285, 23.2, 3.81, 2.361, 8337.49, 
  0.1, 208.257, 11.75, "", "", "", 1.4, 74.53, 0.729}, 
 {"JOR", "Asia", "Jordan", "2020-10-15", 33009., 2459., 1641.714, 282., 25., 
  19.714, 3235.181, 241.004, 160.903, 27.639, 2.45, 1.932, 1.35, "", "", "", 
  "", "", "", "", "", "", "", "", "", "", "", "", "", "", "", "", "", "", "", 
  "", "", "", "", 78.7, 1.020314*^7, 109.285, 23.2, 3.81, 2.361, 8337.49, 
  0.1, 208.257, 11.75, "", "", "", 1.4, 74.53, 0.729}, 
 {"JOR", "Asia", "Jordan", "2020-10-16", 34548., 1539., 1683.571, 310., 28., 
  20.571, 3386.016, 150.836, 165.005, 30.383, 2.744, 2.016, 1.32, "", "", "", 
  "", "", "", "", "", "", "", "", "", "", "", "", "", "", "", "", "", "", "", 
  "", "", "", "", 78.7, 1.020314*^7, 109.285, 23.2, 3.81, 2.361, 8337.49, 
  0.1, 208.257, 11.75, "", "", "", 1.4, 74.53, 0.729}, 
 {"JOR", "Asia", "Jordan", "2020-10-17", 36053., 1505., 1722.143, 330., 20., 
  21.286, 3533.52, 147.504, 168.786, 32.343, 1.96, 2.086, 1.3, "", "", "", 
  "", "", "", "", "", "", "", "", "", "", "", "", "", "", "", "", "", "", "", 
  "", "", "", "", 78.7, 1.020314*^7, 109.285, 23.2, 3.81, 2.361, 8337.49, 
  0.1, 208.257, 11.75, "", "", "", 1.4, 74.53, 0.729}, 
 {"JOR", "Asia", "Jordan", "2020-10-18", 37573., 1520., 1806.714, 345., 15., 
  22., 3682.494, 148.974, 177.074, 33.813, 1.47, 2.156, 1.29, "", "", "", "", 
  "", "", "", "", "", "", "", "", "", "", "", "", "", "", "", "", "", "", "", 
  "", "", "", 78.7, 1.020314*^7, 109.285, 23.2, 3.81, 2.361, 8337.49, 0.1, 
  208.257, 11.75, "", "", "", 1.4, 74.53, 0.729}, 
 {"JOR", "Asia", "Jordan", "2020-10-19", 38937., 1364., 1837.714, 380., 35., 
  24.714, 3816.178, 133.684, 180.113, 37.243, 3.43, 2.422, 1.28, "", "", "", 
  "", "", "", "", "", "", "", "", "", "", "", "", "", "", "", "", "", "", "", 
  "", "", "", "", 78.7, 1.020314*^7, 109.285, 23.2, 3.81, 2.361, 8337.49, 
  0.1, 208.257, 11.75, "", "", "", 1.4, 74.53, 0.729}, 
 {"JOR", "Asia", "Jordan", "2020-10-20", 40972., 2035., 1835., 414., 34., 
  27., 4015.627, 199.448, 179.847, 40.576, 3.332, 2.646, 1.29, "", "", "", 
  "", "", "", "", "", "", "", "", "", "", "", "", "", "", "", "", "", "", "", 
  "", "", "", "", 78.7, 1.020314*^7, 109.285, 23.2, 3.81, 2.361, 8337.49, 
  0.1, 208.257, 11.75, "", "", "", 1.4, 74.53, 0.729}, 
 {"JOR", "Asia", "Jordan", "2020-10-21", 43620., 2648., 1867.143, 443., 29., 
  26.571, 4275.155, 259.528, 182.997, 43.418, 2.842, 2.604, 1.31, "", "", "", 
  "", "", "", "", "", "", "", "", "", "", "", "", "", "", "", "", "", "", "", 
  "", "", "", "", 78.7, 1.020314*^7, 109.285, 23.2, 3.81, 2.361, 8337.49, 
  0.1, 208.257, 11.75, "", "", "", 1.4, 74.53, 0.729}, 
 {"JOR", "Asia", "Jordan", "2020-10-22", 46441., 2821., 1918.857, 481., 38., 
  28.429, 4551.638, 276.484, 188.065, 47.142, 3.724, 2.786, 1.32, "", "", "", 
  "", "", "", "", "", "", "", "", "", "", "", "", "", "", "", "", "", "", "", 
  "", "", "", "", 78.7, 1.020314*^7, 109.285, 23.2, 3.81, 2.361, 8337.49, 
  0.1, 208.257, 11.75, "", "", "", 1.4, 74.53, 0.729}, 
 {"JOR", "Asia", "Jordan", "2020-10-23", 48930., 2489., 2054.571, 508., 27., 
  28.286, 4795.583, 243.945, 201.367, 49.789, 2.646, 2.772, 1.32, "", "", "", 
  "", "", "", "", "", "", "", "", "", "", "", "", "", "", "", "", "", "", "", 
  "", "", "", "", 78.7, 1.020314*^7, 109.285, 23.2, 3.81, 2.361, 8337.49, 
  0.1, 208.257, 11.75, "", "", "", 1.4, 74.53, 0.729}, 
 {"JOR", "Asia", "Jordan", "2020-10-24", 50750., 1820., 2099.571, 540., 32., 
  30., 4973.959, 178.376, 205.777, 52.925, 3.136, 2.94, 1.32, "", "", "", "", 
  "", "", "", "", "", "", "", "", "", "", "", "", "", "", "", "", "", "", "", 
  "", "", "", 78.7, 1.020314*^7, 109.285, 23.2, 3.81, 2.361, 8337.49, 0.1, 
  208.257, 11.75, "", "", "", 1.4, 74.53, 0.729}, 
 {"JOR", "Asia", "Jordan", "2020-10-25", 53087., 2337., 2216.286, 579., 39., 
  33.429, 5203.006, 229.047, 217.216, 56.747, 3.822, 3.276, 1.32, "", "", "", 
  "", "", "", "", "", "", "", "", "", "", "", "", "", "", "", "", "", "", "", 
  "", "", "", "", 78.7, 1.020314*^7, 109.285, 23.2, 3.81, 2.361, 8337.49, 
  0.1, 208.257, 11.75, "", "", "", 1.4, 74.53, 0.729}, 
 {"JOR", "Asia", "Jordan", "2020-10-26", 55055., 1968., 2302.571, 624., 45., 
  34.857, 5395.888, 192.882, 225.673, 61.158, 4.41, 3.416, 1.32, "", "", "", 
  "", "", "", "", "", "", "", "", "", "", "", "", "", "", "", "", "", "", "", 
  "", "", "", "", 78.7, 1.020314*^7, 109.285, 23.2, 3.81, 2.361, 8337.49, 
  0.1, 208.257, 11.75, "", "", "", 1.4, 74.53, 0.729}, 
 {"JOR", "Asia", "Jordan", "2020-10-27", 58855., 3800., 2554.714, 668., 44., 
  36.286, 5768.322, 372.434, 250.385, 65.47, 4.312, 3.556, 1.34, "", "", "", 
  "", "", "", "", "", "", "", "", "", "", "", "", "", "", "", "", "", "", "", 
  "", "", "", "", 78.7, 1.020314*^7, 109.285, 23.2, 3.81, 2.361, 8337.49, 
  0.1, 208.257, 11.75, "", "", "", 1.4, 74.53, 0.729}, 
 {"JOR", "Asia", "Jordan", "2020-10-28", 61942., 3087., 2617.429, 700., 32., 
  36.714, 6070.876, 302.554, 256.532, 68.606, 3.136, 3.598, 1.35, "", "", "", 
  "", "", "", "", "", "", "", "", "", "", "", "", "", "", "", "", "", "", "", 
  "", "", "", "", 78.7, 1.020314*^7, 109.285, 23.2, 3.81, 2.361, 8337.49, 
  0.1, 208.257, 11.75, "", "", "", 1.4, 74.53, 0.729}, 
 {"JOR", "Asia", "Jordan", "2020-10-29", 65385., 3443., 2706.286, 740., 40., 
  37., 6408.321, 337.445, 265.24, 72.527, 3.92, 3.626, 1.36, "", "", "", "", 
  "", "", "", "", "", "", "", "", "", "", "", "", "", "", "", "", "", "", "", 
  "", "", "", 75.93, 1.020314*^7, 109.285, 23.2, 3.81, 2.361, 8337.49, 0.1, 
  208.257, 11.75, "", "", "", 1.4, 74.53, 0.729}, 
 {"JOR", "Asia", "Jordan", "2020-10-30", 69306., 3921., 2910.857, 772., 32., 
  37.714, 6792.615, 384.293, 285.29, 75.663, 3.136, 3.696, 1.37, "", "", "", 
  "", "", "", "", "", "", "", "", "", "", "", "", "", "", "", "", "", "", "", 
  "", "", "", "", 75.93, 1.020314*^7, 109.285, 23.2, 3.81, 2.361, 8337.49, 
  0.1, 208.257, 11.75, "", "", "", 1.4, 74.53, 0.729}, 
 {"JOR", "Asia", "Jordan", "2020-10-31", 72607., 3301., 3122.429, 829., 57., 
  41.286, 7116.143, 323.528, 306.026, 81.249, 5.587, 4.046, 1.37, "", "", "", 
  "", "", "", "", "", 22513., 1.860367*^6, 182.333, 2.206, "", "", "", "", 
  "tests performed", "", "", "", "", "", "", "", "", "", 75.93, 1.020314*^7, 
  109.285, 23.2, 3.81, 2.361, 8337.49, 0.1, 208.257, 11.75, "", "", "", 1.4, 
  74.53, 0.729}, {"JOR", "Asia", "Jordan", "2020-11-01", 75866., 3259., 
  3254.143, 866., 37., 41., 7435.554, 319.411, 318.935, 84.876, 3.626, 4.018, 
  1.37, "", "", "", "", "", "", "", "", 19588., 1.879955*^6, 184.253, 1.92, 
  "", "", "", "", "tests performed", "", "", "", "", "", "", "", "", "", 
  75.93, 1.020314*^7, 109.285, 23.2, 3.81, 2.361, 8337.49, 0.1, 208.257, 
  11.75, "", "", "", 1.4, 74.53, 0.729}, {"JOR", "Asia", "Jordan", 
  "2020-11-02", 81743., 5877., 3812.571, 913., 47., 41.286, 8011.553, 
  575.999, 373.666, 89.482, 4.606, 4.046, 1.36, "", "", "", "", "", "", "", 
  "", 33846., 1.913801*^6, 187.57, 3.317, "", "", "", "", "tests performed", 
  "", "", "", "", "", "", "", "", "", 75.93, 1.020314*^7, 109.285, 23.2, 
  3.81, 2.361, 8337.49, 0.1, 208.257, 11.75, "", "", "", 1.4, 74.53, 0.729}, 
 {"JOR", "Asia", "Jordan", "2020-11-03", 86576., 4833., 3960.143, 967., 54., 
  42.714, 8485.231, 473.678, 388.13, 94.775, 5.292, 4.186, 1.34, "", "", "", 
  "", "", "", "", "", 20887., 1.934688*^6, 189.617, 2.047, "", "", "", "", 
  "tests performed", "", "", "", "", "", "", "", "", "", 75.93, 1.020314*^7, 
  109.285, 23.2, 3.81, 2.361, 8337.49, 0.1, 208.257, 11.75, "", "", "", 1.4, 
  74.53, 0.729}, {"JOR", "Asia", "Jordan", "2020-11-04", 91234., 4658., 
  4184.571, 1029., 62., 47., 8941.757, 456.526, 410.126, 100.851, 6.077, 
  4.606, 1.31, "", "", "", "", "", "", "", "", 20737., 1.955425*^6, 191.649, 
  2.032, "", "", "", "", "tests performed", "", "", "", "", "", "", "", "", 
  "", 75.93, 1.020314*^7, 109.285, 23.2, 3.81, 2.361, 8337.49, 0.1, 208.257, 
  11.75, "", "", "", 1.4, 74.53, 0.729}, {"JOR", "Asia", "Jordan", 
  "2020-11-05", 95864., 4630., 4354.143, 1069., 40., 47., 9395.539, 453.782, 
  426.745, 104.772, 3.92, 4.606, 1.3, "", "", "", "", "", "", "", "", 25258., 
  1.980683*^6, 194.125, 2.476, "", "", "", "", "tests performed", "", "", "", 
  "", "", "", "", "", "", 75.93, 1.020314*^7, 109.285, 23.2, 3.81, 2.361, 
  8337.49, 0.1, 208.257, 11.75, "", "", "", 1.4, 74.53, 0.729}, 
 {"JOR", "Asia", "Jordan", "2020-11-06", 101248., 5384., 4563.143, 1136., 
  67., 52., 9923.22, 527.681, 447.229, 111.338, 6.567, 5.096, 1.28, "", "", 
  "", "", "", "", "", "", 23306., 2.003989*^6, 196.409, 2.284, "", "", "", 
  "", "tests performed", "", "", "", "", "", "", "", "", "", 75.93, 
  1.020314*^7, 109.285, 23.2, 3.81, 2.361, 8337.49, 0.1, 208.257, 11.75, "", 
  "", "", 1.4, 74.53, 0.729}, {"JOR", "Asia", "Jordan", "2020-11-07", 
  104802., 3554., 4599.286, 1181., 45., 50.286, 10271.544, 348.324, 450.772, 
  115.749, 4.41, 4.928, 1.26, "", "", "", "", "", "", "", "", 13642., 
  2.017631*^6, 197.746, 1.337, 22466., 2.202, 0.205, 4.9, "tests performed", 
  "", "", "", "", "", "", "", "", "", 75.93, 1.020314*^7, 109.285, 23.2, 
  3.81, 2.361, 8337.49, 0.1, 208.257, 11.75, "", "", "", 1.4, 74.53, 0.729}, 
 {"JOR", "Asia", "Jordan", "2020-11-08", 109321., 4519., 4779.286, 1233., 
  52., 52.429, 10714.447, 442.903, 468.413, 120.845, 5.096, 5.138, 1.24, "", 
  "", "", "", "", "", "", "", 23056., 2.040687*^6, 200.006, 2.26, 22962., 
  2.25, 0.208, 4.8, "tests performed", "", "", "", "", "", "", "", "", "", 
  75.93, 1.020314*^7, 109.285, 23.2, 3.81, 2.361, 8337.49, 0.1, 208.257, 
  11.75, "", "", "", 1.4, 74.53, 0.729}, {"JOR", "Asia", "Jordan", 
  "2020-11-09", 114986., 5665., 4749., 1295., 62., 54.571, 11269.668, 
  555.221, 465.445, 126.922, 6.077, 5.348, 1.22, "", "", "", "", "", "", "", 
  "", 27689., 2.068376*^6, 202.72, 2.714, 22082., 2.164, 0.215, 4.6, 
  "tests performed", "", "", "", "", "", "", "", "", "", 78.7, 1.020314*^7, 
  109.285, 23.2, 3.81, 2.361, 8337.49, 0.1, 208.257, 11.75, "", "", "", 1.4, 
  74.53, 0.729}, {"JOR", "Asia", "Jordan", "2020-11-10", 120982., 5996., 
  4915.143, 1386., 91., 59.857, 11857.33, 587.662, 481.728, 135.841, 8.919, 
  5.867, 1.2, "", "", "", "", "", "", "", "", 27324., 2.0957*^6, 205.398, 
  2.678, 23002., 2.254, 0.214, 4.7, "tests performed", "", "", "", "", "", 
  "", "", "", "", 78.7, 1.020314*^7, 109.285, 23.2, 3.81, 2.361, 8337.49, 
  0.1, 208.257, 11.75, "", "", "", 1.4, 74.53, 0.729}, 
 {"JOR", "Asia", "Jordan", "2020-11-11", 126401., 5419., 5023.857, 1467., 
  81., 62.571, 12388.441, 531.111, 492.383, 143.779, 7.939, 6.133, 1.18, "", 
  "", "", "", "", "", "", "", 21342., 2.117042*^6, 207.489, 2.092, 23088., 
  2.263, 0.218, 4.6, "tests performed", "", "", "", "", "", "", "", "", "", 
  78.7, 1.020314*^7, 109.285, 23.2, 3.81, 2.361, 8337.49, 0.1, 208.257, 
  11.75, "", "", "", 1.4, 74.53, 0.729}, {"JOR", "Asia", "Jordan", 
  "2020-11-12", 132086., 5685., 5174.571, 1547., 80., 68.286, 12945.623, 
  557.181, 507.155, 151.62, 7.841, 6.693, 1.16, "", "", "", "", "", "", "", 
  "", 24128., 2.14117*^6, 209.854, 2.365, 22927., 2.247, 0.226, 4.4, 
  "tests performed", "", "", "", "", "", "", "", "", "", 78.7, 1.020314*^7, 
  109.285, 23.2, 3.81, 2.361, 8337.49, 0.1, 208.257, 11.75, "", "", "", 1.4, 
  74.53, 0.729}, {"JOR", "Asia", "Jordan", "2020-11-13", 136555., 4469., 
  5043.857, 1618., 71., 68.857, 13383.625, 438.002, 494.344, 158.579, 6.959, 
  6.749, 1.14, "", "", "", "", "", "", "", "", 16771., 2.157941*^6, 211.498, 
  1.644, 21993., 2.156, 0.229, 4.4, "tests performed", "", "", "", "", "", 
  "", "", "", "", 78.7, 1.020314*^7, 109.285, 23.2, 3.81, 2.361, 8337.49, 
  0.1, 208.257, 11.75, "", "", "", 1.4, 74.53, 0.729}, 
 {"JOR", "Asia", "Jordan", "2020-11-14", 141305., 4750., 5214.714, 1704., 
  86., 74.714, 13849.168, 465.543, 511.089, 167.007, 8.429, 7.323, 1.12, "", 
  "", "", "", "", "", "", "", 16502., 2.174443*^6, 213.115, 1.617, 22402., 
  2.196, 0.233, 4.3, "tests performed", "", "", "", "", "", "", "", "", "", 
  78.7, 1.020314*^7, 109.285, 23.2, 3.81, 2.361, 8337.49, 0.1, 208.257, 
  11.75, "", "", "", 1.4, 74.53, 0.729}, {"JOR", "Asia", "Jordan", 
  "2020-11-15", 143678., 2373., 4908.143, 1772., 68., 77., 14081.743, 
  232.575, 481.042, 173.672, 6.665, 7.547, 1.1, "", "", "", "", "", "", "", 
  "", 9583., 2.184026*^6, 214.054, 0.939, 20477., 2.007, 0.24, 4.2, 
  "tests performed", "", "", "", "", "", "", "", "", "", 78.7, 1.020314*^7, 
  109.285, 23.2, 3.81, 2.361, 8337.49, 0.1, 208.257, 11.75, "", "", "", 1.4, 
  74.53, 0.729}, {"JOR", "Asia", "Jordan", "2020-11-16", 149539., 5861., 
  4936.143, 1843., 71., 78.286, 14656.174, 574.431, 483.787, 180.631, 6.959, 
  7.673, 1.1, "", "", "", "", "", "", "", "", 26475., 2.210501*^6, 216.649, 
  2.595, 20304., 1.99, 0.243, 4.1, "tests performed", "", "", "", "", "", "", 
  "", "", "", 78.7, 1.020314*^7, 109.285, 23.2, 3.81, 2.361, 8337.49, 0.1, 
  208.257, 11.75, "", "", "", 1.4, 74.53, 0.729}, 
 {"JOR", "Asia", "Jordan", "2020-11-17", 155993., 6454., 5001.571, 1909., 
  66., 74.714, 15288.725, 632.55, 490.199, 187.099, 6.469, 7.323, 1.1, "", 
  "", "", "", "", "", "", "", 27441., 2.237942*^6, 219.339, 2.689, 20320., 
  1.992, 0.246, 4.1, "tests performed", "", "", "", "", "", "", "", "", "", 
  78.7, 1.020314*^7, 109.285, 23.2, 3.81, 2.361, 8337.49, 0.1, 208.257, 
  11.75, "", "", "", 1.4, 74.53, 0.729}, {"JOR", "Asia", "Jordan", 
  "2020-11-18", 163926., 7933., 5360.714, 1969., 60., 71.714, 16066.231, 
  777.506, 525.398, 192.98, 5.881, 7.029, 1.09, "", "", "", "", "", "", "", 
  "", 30792., 2.268734*^6, 222.356, 3.018, 21670., 2.124, 0.247, 4., 
  "tests performed", "", "", "", "", "", "", "", "", "", 78.7, 1.020314*^7, 
  109.285, 23.2, 3.81, 2.361, 8337.49, 0.1, 208.257, 11.75, "", "", "", 1.4, 
  74.53, 0.729}, {"JOR", "Asia", "Jordan", "2020-11-19", 169395., 5469., 
  5329.857, 2053., 84., 72.286, 16602.242, 536.011, 522.374, 201.213, 8.233, 
  7.085, 1.07, "", "", "", "", "", "", "", "", 24210., 2.292944*^6, 224.729, 
  2.373, 21682., 2.125, 0.246, 4.1, "tests performed", "", "", "", "", "", 
  "", "", "", "", 78.7, 1.020314*^7, 109.285, 23.2, 3.81, 2.361, 8337.49, 
  0.1, 208.257, 11.75, "", "", "", 1.4, 74.53, 0.729}, 
 {"JOR", "Asia", "Jordan", "2020-11-20", 174335., 4940., 5397.143, 2116., 
  63., 71.143, 17086.407, 484.165, 528.969, 207.387, 6.175, 6.973, 1.04, "", 
  "", "", "", "", "", "", "", 22814., 2.315758*^6, 226.965, 2.236, 22545., 
  2.21, 0.239, 4.2, "tests performed", "", "", "", "", "", "", "", "", "", 
  78.7, 1.020314*^7, 109.285, 23.2, 3.81, 2.361, 8337.49, 0.1, 208.257, 
  11.75, "", "", "", 1.4, 74.53, 0.729}, {"JOR", "Asia", "Jordan", 
  "2020-11-21", 178161., 3826., 5265.143, 2172., 56., 66.857, 17461.389, 
  374.983, 516.032, 212.876, 5.489, 6.553, 1.02, "", "", "", "", "", "", "", 
  "", 18518., 2.334276*^6, 228.78, 1.815, 22833., 2.238, 0.231, 4.3, 
  "tests performed", "", "", "", "", "", "", "", "", "", 78.7, 1.020314*^7, 
  109.285, 23.2, 3.81, 2.361, 8337.49, 0.1, 208.257, 11.75, "", "", "", 1.4, 
  74.53, 0.729}, {"JOR", "Asia", "Jordan", "2020-11-22", 183429., 5268., 
  5678.714, 2236., 64., 66.286, 17977.701, 516.312, 556.565, 219.148, 6.273, 
  6.497, 1., "", "", "", "", "", "", "", "", 23953., 2.358229*^6, 231.128, 
  2.348, 24886., 2.439, 0.228, 4.4, "tests performed", "", "", "", "", "", 
  "", "", "", "", 78.7, 1.020314*^7, 109.285, 23.2, 3.81, 2.361, 8337.49, 
  0.1, 208.257, 11.75, "", "", "", 1.4, 74.53, 0.729}, 
 {"JOR", "Asia", "Jordan", "2020-11-23", 188410., 4981., 5553., 2302., 66., 
  65.571, 18465.884, 488.183, 544.244, 225.617, 6.469, 6.427, 0.97, "", "", 
  "", "", "", "", "", "", 25349., 2.383578*^6, 233.612, 2.484, 24725., 2.423, 
  0.225, 4.5, "tests performed", "", "", "", "", "", "", "", "", "", 78.7, 
  1.020314*^7, 109.285, 23.2, 3.81, 2.361, 8337.49, 0.1, 208.257, 11.75, "", 
  "", "", 1.4, 74.53, 0.729}, {"JOR", "Asia", "Jordan", "2020-11-24", 
  192996., 4586., 5286.143, 2380., 78., 67.286, 18915.354, 449.469, 518.09, 
  233.262, 7.645, 6.595, 0.95, "", "", "", "", "", "", "", "", 24664., 
  2.408242*^6, 236.029, 2.417, 24329., 2.384, 0.217, 4.6, "tests performed", 
  "", "", "", "", "", "", "", "", "", 78.7, 1.020314*^7, 109.285, 23.2, 3.81, 
  2.361, 8337.49, 0.1, 208.257, 11.75, "", "", "", 1.4, 74.53, 0.729}, 
 {"JOR", "Asia", "Jordan", "2020-11-25", 198021., 5025., 4870.714, 2442., 
  62., 67.571, 19407.849, 492.495, 477.374, 239.338, 6.077, 6.623, 0.94, "", 
  "", "", "", "", "", "", "", 27098., 2.43534*^6, 238.685, 2.656, 23801., 
  2.333, 0.205, 4.9, "tests performed", "", "", "", "", "", "", "", "", "", 
  78.7, 1.020314*^7, 109.285, 23.2, 3.81, 2.361, 8337.49, 0.1, 208.257, 
  11.75, "", "", "", 1.4, 74.53, 0.729}, {"JOR", "Asia", "Jordan", 
  "2020-11-26", 203021., 5000., 4803.714, 2509., 67., 65.143, 19897.894, 
  490.045, 470.807, 245.905, 6.567, 6.385, 0.93, "", "", "", "", "", "", "", 
  "", 25964., 2.461304*^6, 241.23, 2.545, 24051., 2.357, 0.2, 5., 
  "tests performed", "", "", "", "", "", "", "", "", "", 78.7, 1.020314*^7, 
  109.285, 23.2, 3.81, 2.361, 8337.49, 0.1, 208.257, 11.75, "", "", "", 1.4, 
  74.53, 0.729}, {"JOR", "Asia", "Jordan", "2020-11-27", 207601., 4580., 
  4752.286, 2570., 61., 64.857, 20346.776, 448.881, 465.767, 251.883, 5.979, 
  6.357, 0.92, "", "", "", "", "", "", "", "", 26257., 2.487561*^6, 243.803, 
  2.573, 24543., 2.405, 0.194, 5.2, "tests performed", "", "", "", "", "", 
  "", "", "", "", 78.7, 1.020314*^7, 109.285, 23.2, 3.81, 2.361, 8337.49, 
  0.1, 208.257, 11.75, "", "", "", 1.4, 74.53, 0.729}, 
 {"JOR", "Asia", "Jordan", "2020-11-28", 210709., 3108., 4649.714, 2626., 
  56., 64.857, 20651.388, 304.612, 455.714, 257.372, 5.489, 6.357, 0.91, "", 
  "", "", "", "", "", "", "", 17755., 2.505316*^6, 245.544, 1.74, 24434., 
  2.395, 0.19, 5.3, "tests performed", "", "", "", "", "", "", "", "", "", 
  78.7, 1.020314*^7, 109.285, 23.2, 3.81, 2.361, 8337.49, 0.1, 208.257, 
  11.75, "", "", "", 1.4, 74.53, 0.729}, {"JOR", "Asia", "Jordan", 
  "2020-11-29", 214307., 3598., 4411.143, 2694., 68., 65.429, 21004.024, 
  352.637, 432.332, 264.036, 6.665, 6.413, 0.89, "", "", "", "", "", "", "", 
  "", 20676., 2.525992*^6, 247.57, 2.026, 23966., 2.349, 0.184, 5.4, 
  "tests performed", "", "", "", "", "", "", "", "", "", 78.7, 1.020314*^7, 
  109.285, 23.2, 3.81, 2.361, 8337.49, 0.1, 208.257, 11.75, "", "", "", 1.4, 
  74.53, 0.729}, {"JOR", "Asia", "Jordan", "2020-11-30", 219430., 5123., 
  4431.429, 2751., 57., 64.143, 21506.125, 502.1, 434.32, 269.623, 5.587, 
  6.287, 0.88, "", "", "", "", "", "", "", "", 25239., 2.551231*^6, 250.044, 
  2.474, 23950., 2.347, 0.185, 5.4, "tests performed", "", "", "", "", "", 
  "", "", "", "", 78.7, 1.020314*^7, 109.285, 23.2, 3.81, 2.361, 8337.49, 
  0.1, 208.257, 11.75, "", "", "", 1.4, 74.53, 0.729}, 
 {"JOR", "Asia", "Jordan", "2020-12-01", 223617., 4187., 4374.429, 2802., 
  51., 60.286, 21916.488, 410.364, 428.734, 274.621, 4.998, 5.909, 0.86, "", 
  "", "", "", "", "", "", "", 26050., 2.577281*^6, 252.597, 2.553, 24148., 
  2.367, 0.181, 5.5, "tests performed", "", "", "", "", "", "", "", "", "", 
  78.7, 1.020314*^7, 109.285, 23.2, 3.81, 2.361, 8337.49, 0.1, 208.257, 
  11.75, "", "", "", 1.4, 74.53, 0.729}, {"JOR", "Asia", "Jordan", 
  "2020-12-02", 227208., 3591., 4169.571, 2854., 52., 58.857, 22268.439, 
  351.95, 408.656, 279.718, 5.096, 5.769, 0.85, "", "", "", "", "", "", "", 
  "", 24615., 2.601896*^6, 255.009, 2.412, 23794., 2.332, 0.175, 5.7, 
  "tests performed", "", "", "", "", "", "", "", "", "", 78.7, 1.020314*^7, 
  109.285, 23.2, 3.81, 2.361, 8337.49, 0.1, 208.257, 11.75, "", "", "", 1.4, 
  74.53, 0.729}, {"JOR", "Asia", "Jordan", "2020-12-03", 231237., 4029., 
  4030.857, 2909., 55., 57.143, 22663.317, 394.878, 395.06, 285.108, 5.39, 
  5.601, 0.85, "", "", "", "", "", "", "", "", 25260., 2.627156*^6, 257.485, 
  2.476, 23693., 2.322, 0.17, 5.9, "tests performed", "", "", "", "", "", "", 
  "", "", "", 78.7, 1.020314*^7, 109.285, 23.2, 3.81, 2.361, 8337.49, 0.1, 
  208.257, 11.75, "", "", "", 1.4, 74.53, 0.729}, 
 {"JOR", "Asia", "Jordan", "2020-12-04", 234353., 3116., 3821.714, 2960., 
  51., 55.714, 22968.714, 305.396, 374.563, 290.107, 4.998, 5.461, 0.84, "", 
  "", "", "", "", "", "", "", 21761., 2.648917*^6, 259.618, 2.133, 23051., 
  2.259, 0.166, 6., "tests performed", "", "", "", "", "", "", "", "", "", 
  78.7, 1.020314*^7, 109.285, 23.2, 3.81, 2.361, 8337.49, 0.1, 208.257, 
  11.75, "", "", "", 1.4, 74.53, 0.729}, {"JOR", "Asia", "Jordan", 
  "2020-12-05", 237513., 3160., 3829.143, 3010., 50., 54.857, 23278.422, 
  309.709, 375.291, 295.007, 4.9, 5.376, 0.83, "", "", "", "", "", "", "", 
  "", 18624., 2.667541*^6, 261.443, 1.825, 23175., 2.271, 0.165, 6.1, 
  "tests performed", "", "", "", "", "", "", "", "", "", 78.7, 1.020314*^7, 
  109.285, 23.2, 3.81, 2.361, 8337.49, 0.1, 208.257, 11.75, "", "", "", 1.4, 
  74.53, 0.729}, {"JOR", "Asia", "Jordan", "2020-12-06", 240089., 2576., 
  3683.143, 3056., 46., 51.714, 23530.893, 252.471, 360.981, 299.516, 4.508, 
  5.068, 0.82, "", "", "", "", "", "", "", "", 16979., 2.68452*^6, 263.107, 
  1.664, 22647., 2.22, 0.163, 6.1, "tests performed", "", "", "", "", "", "", 
  "", "", "", 78.7, 1.020314*^7, 109.285, 23.2, 3.81, 2.361, 8337.49, 0.1, 
  208.257, 11.75, "", "", "", 1.4, 74.53, 0.729}, 
 {"JOR", "Asia", "Jordan", "2020-12-07", 244069., 3980., 3519.857, 3116., 
  60., 52.143, 23920.969, 390.076, 344.978, 305.396, 5.881, 5.11, 0.81, "", 
  "", "", "", "", "", "", "", 25051., 2.709571*^6, 265.562, 2.455, 22620., 
  2.217, 0.156, 6.4, "tests performed", "", "", "", "", "", "", "", "", "", 
  78.7, 1.020314*^7, 109.285, 23.2, 3.81, 2.361, 8337.49, 0.1, 208.257, 
  11.75, "", "", "", 1.4, 74.53, 0.729}, {"JOR", "Asia", "Jordan", 
  "2020-12-08", 247131., 3062., 3359.143, 3162., 46., 51.429, 24221.073, 
  300.104, 329.226, 309.905, 4.508, 5.04, 0.8, "", "", "", "", "", "", "", 
  "", 22308., 2.731879*^6, 267.749, 2.186, 22085., 2.165, 0.152, 6.6, 
  "tests performed", "", "", "", "", "", "", "", "", "", 78.7, 1.020314*^7, 
  109.285, 23.2, 3.81, 2.361, 8337.49, 0.1, 208.257, 11.75, "", "", "", 1.4, 
  74.53, 0.729}, {"JOR", "Asia", "Jordan", "2020-12-09", 250219., 3088., 
  3287.286, 3206., 44., 50.286, 24523.725, 302.652, 322.184, 314.217, 4.312, 
  4.928, 0.79, "", "", "", "", "", "", "", "", 23420., 2.755299*^6, 270.044, 
  2.295, 21915., 2.148, 0.15, 6.7, "tests performed", "", "", "", "", "", "", 
  "", "", "", 78.7, 1.020314*^7, 109.285, 23.2, 3.81, 2.361, 8337.49, 0.1, 
  208.257, 11.75, "", "", "", 1.4, 74.53, 0.729}, 
 {"JOR", "Asia", "Jordan", "2020-12-10", 253121., 2902., 3126.286, 3250., 
  44., 48.714, 24808.147, 284.422, 306.404, 318.529, 4.312, 4.774, 0.79, "", 
  "", "", "", "", "", "", "", "", "", "", "", 21287., 2.086, 0.147, 6.8, 
  "tests performed", "", "", "", "", "", "", "", "", "", 78.7, 1.020314*^7, 
  109.285, 23.2, 3.81, 2.361, 8337.49, 0.1, 208.257, 11.75, "", "", "", 1.4, 
  74.53, 0.729}, {"JOR", "Asia", "Jordan", "2020-12-11", 255459., 2338., 
  3015.143, 3286., 36., 46.571, 25037.292, 229.145, 295.511, 322.058, 3.528, 
  4.564, 0.79, "", "", "", "", "", "", "", "", 19225., 2.797026*^6, 274.134, 
  1.884, 21158., 2.074, 0.143, 7., "tests performed", "", "", "", "", "", "", 
  "", "", "", 78.7, 1.020314*^7, 109.285, 23.2, 3.81, 2.361, 8337.49, 0.1, 
  208.257, 11.75, "", "", "", 1.4, 74.53, 0.729}, 
 {"JOR", "Asia", "Jordan", "2020-12-12", 257275., 1816., 2823.143, 3335., 
  49., 46.429, 25215.277, 177.984, 276.694, 326.86, 4.802, 4.55, 0.79, "", 
  "", "", "", "", "", "", "", 13268., 2.810294*^6, 275.434, 1.3, 20393., 
  1.999, 0.138, 7.2, "tests performed", "", "", "", "", "", "", "", "", "", 
  78.7, 1.020314*^7, 109.285, 23.2, 3.81, 2.361, 8337.49, 0.1, 208.257, 
  11.75, "", "", "", 1.4, 74.53, 0.729}, {"JOR", "Asia", "Jordan", 
  "2020-12-13", 259614., 2339., 2789.286, 3365., 30., 44.143, 25444.52, 
  229.243, 273.375, 329.8, 2.94, 4.326, 0.79, "", "", "", "", "", "", "", "", 
  18712., 2.829006*^6, 277.268, 1.834, 20641., 2.023, 0.135, 7.4, 
  "tests performed", "", "", "", "", "", "", "", "", "", 78.7, 1.020314*^7, 
  109.285, 23.2, 3.81, 2.361, 8337.49, 0.1, 208.257, 11.75, "", "", "", 1.4, 
  74.53, 0.729}, {"JOR", "Asia", "Jordan", "2020-12-14", 262477., 2863., 
  2629.714, 3407., 42., 41.571, 25725.12, 280.6, 257.736, 333.917, 4.116, 
  4.074, 0.78, "", "", "", "", "", "", "", "", 21717., 2.850723*^6, 279.397, 
  2.128, 20165., 1.976, 0.13, 7.7, "tests performed", "", "", "", "", "", "", 
  "", "", "", 78.7, 1.020314*^7, 109.285, 23.2, 3.81, 2.361, 8337.49, 0.1, 
  208.257, 11.75, "", "", "", 1.4, 74.53, 0.729}, 
 {"JOR", "Asia", "Jordan", "2020-12-15", 265024., 2547., 2556.143, 3437., 
  30., 39.286, 25974.749, 249.629, 250.525, 336.857, 2.94, 3.85, 0.78, "", 
  "", "", "", "", "", "", "", 20827., 2.87155*^6, 281.438, 2.041, 19953., 
  1.956, 0.128, 7.8, "tests performed", "", "", "", "", "", "", "", "", "", 
  78.7, 1.020314*^7, 109.285, 23.2, 3.81, 2.361, 8337.49, 0.1, 208.257, 
  11.75, "", "", "", 1.4, 74.53, 0.729}, {"JOR", "Asia", "Jordan", 
  "2020-12-16", 267585., 2561., 2480.857, 3465., 28., 37., 26225.75, 251.001, 
  243.146, 339.601, 2.744, 3.626, 0.78, "", "", "", "", "", "", "", "", 
  22540., 2.89409*^6, 283.647, 2.209, 19827., 1.943, 0.125, 8., 
  "tests performed", "", "", "", "", "", "", "", "", "", 78.7, 1.020314*^7, 
  109.285, 23.2, 3.81, 2.361, 8337.49, 0.1, 208.257, 11.75, "", "", "", 1.4, 
  74.53, 0.729}, {"JOR", "Asia", "Jordan", "2020-12-17", 269806., 2221., 
  2383.571, 3496., 31., 35.143, 26443.428, 217.678, 233.612, 342.64, 3.038, 
  3.444, 0.78, "", "", "", "", "", "", "", "", 21176., 2.915266*^6, 285.722, 
  2.075, 19872., 1.948, 0.12, 8.3, "tests performed", "", "", "", "", "", "", 
  "", "", "", 78.7, 1.020314*^7, 109.285, 23.2, 3.81, 2.361, 8337.49, 0.1, 
  208.257, 11.75, "", "", "", 1.4, 74.53, 0.729}, 
 {"JOR", "Asia", "Jordan", "2020-12-18", 271514., 1708., 2293.571, 3518., 
  22., 33.143, 26610.828, 167.399, 224.791, 344.796, 2.156, 3.248, 0.79, "", 
  "", "", "", "", "", "", "", 17735., 2.933001*^6, 287.461, 1.738, 19425., 
  1.904, 0.118, 8.5, "tests performed", "", "", "", "", "", "", "", "", "", 
  78.7, 1.020314*^7, 109.285, 23.2, 3.81, 2.361, 8337.49, 0.1, 208.257, 
  11.75, "", "", "", 1.4, 74.53, 0.729}, {"JOR", "Asia", "Jordan", 
  "2020-12-19", 272797., 1283., 2217.429, 3545., 27., 30., 26736.573, 
  125.746, 217.328, 347.442, 2.646, 2.94, 0.79, "", "", "", "", "", "", "", 
  "", 11336., 2.944337*^6, 288.572, 1.111, 19149., 1.877, 0.116, 8.6, 
  "tests performed", "", "", "", "", "", "", "", "", "", 78.7, 1.020314*^7, 
  109.285, 23.2, 3.81, 2.361, 8337.49, 0.1, 208.257, 11.75, "", "", "", 1.4, 
  74.53, 0.729}, {"JOR", "Asia", "Jordan", "2020-12-20", 274949., 2152., 
  2190.714, 3568., 23., 29., 26947.489, 210.915, 214.71, 349.696, 2.254, 
  2.842, 0.8, "", "", "", "", "", "", "", "", 18536., 2.962873*^6, 290.388, 
  1.817, 19124., 1.874, 0.115, 8.7, "tests performed", "", "", "", "", "", 
  "", "", "", "", 78.7, 1.020314*^7, 109.285, 23.2, 3.81, 2.361, 8337.49, 
  0.1, 208.257, 11.75, "", "", "", 1.4, 74.53, 0.729}, 
 {"JOR", "Asia", "Jordan", "2020-12-21", 277448., 2499., 2138.714, 3604., 
  36., 28.143, 27192.413, 244.925, 209.613, 353.225, 3.528, 2.758, 0.8, "", 
  "", "", "", "", "", "", "", 20215., 2.983088*^6, 292.37, 1.981, 18909., 
  1.853, 0.113, 8.8, "tests performed", "", "", "", "", "", "", "", "", "", 
  78.7, 1.020314*^7, 109.285, 23.2, 3.81, 2.361, 8337.49, 0.1, 208.257, 
  11.75, "", "", "", 1.4, 74.53, 0.729}, {"JOR", "Asia", "Jordan", 
  "2020-12-22", 279892., 2444., 2124., 3627., 23., 27.143, 27431.947, 
  239.534, 208.171, 355.479, 2.254, 2.66, 0.8, "", "", "", "", "", "", "", 
  "", 19085., 3.002173*^6, 294.24, 1.871, 18660., 1.829, 0.114, 8.8, 
  "tests performed", "", "", "", "", "", "", "", "", "", 81.48, 1.020314*^7, 
  109.285, 23.2, 3.81, 2.361, 8337.49, 0.1, 208.257, 11.75, "", "", "", 1.4, 
  74.53, 0.729}, {"JOR", "Asia", "Jordan", "2020-12-23", 281983., 2091., 
  2056.857, 3652., 25., 26.714, 27636.884, 204.937, 201.591, 357.929, 2.45, 
  2.618, 0.79, "", "", "", "", "", "", "", "", 20453., 3.022626*^6, 296.245, 
  2.005, 18362., 1.8, 0.112, 8.9, "tests performed", "", "", "", "", "", "", 
  "", "", "", 81.48, 1.020314*^7, 109.285, 23.2, 3.81, 2.361, 8337.49, 0.1, 
  208.257, 11.75, "", "", "", 1.4, 74.53, 0.729}, 
 {"JOR", "Asia", "Jordan", "2020-12-24", 283690., 1707., 1983.429, 3681., 
  29., 26.429, 27804.186, 167.301, 194.394, 360.771, 2.842, 2.59, 0.79, "", 
  "", "", "", "", "", "", "", 17716., 3.040342*^6, 297.981, 1.736, 17868., 
  1.751, 0.111, 9., "tests performed", "", "", "", "", "", "", "", "", "", 
  81.48, 1.020314*^7, 109.285, 23.2, 3.81, 2.361, 8337.49, 0.1, 208.257, 
  11.75, "", "", "", 1.4, 74.53, 0.729}, {"JOR", "Asia", "Jordan", 
  "2020-12-25", 285306., 1616., 1970.286, 3711., 30., 27.571, 27962.568, 
  158.383, 193.106, 363.712, 2.94, 2.702, 0.79, "", "", "", "", "", "", "", 
  "", 16827., 3.057169*^6, 299.63, 1.649, 17738., 1.738, 0.111, 9., 
  "tests performed", "", "", "", "", "", "", "", "", "", 81.48, 1.020314*^7, 
  109.285, 23.2, 3.81, 2.361, 8337.49, 0.1, 208.257, 11.75, "", "", "", 1.4, 
  74.53, 0.729}, {"JOR", "Asia", "Jordan", "2020-12-26", 286356., 1050., 
  1937., 3729., 18., 26.286, 28065.478, 102.909, 189.844, 365.476, 1.764, 
  2.576, 0.79, "", "", "", "", "", "", "", "", 11123., 3.068292*^6, 300.72, 
  1.09, 17708., 1.736, 0.109, 9.1, "tests performed", "", "", "", "", "", "", 
  "", "", "", 81.48, 1.020314*^7, 109.285, 23.2, 3.81, 2.361, 8337.49, 0.1, 
  208.257, 11.75, "", "", "", 1.4, 74.53, 0.729}, 
 {"JOR", "Asia", "Jordan", "2020-12-27", 287946., 1590., 1856.714, 3758., 
  29., 27.143, 28221.312, 155.834, 181.975, 368.318, 2.842, 2.66, 0.79, "", 
  "", "", "", "", "", "", "", 15041., 3.083333*^6, 302.195, 1.474, 17209., 
  1.687, 0.108, 9.3, "tests performed", "", "", "", "", "", "", "", "", "", 
  81.48, 1.020314*^7, 109.285, 23.2, 3.81, 2.361, 8337.49, 0.1, 208.257, 
  11.75, "", "", "", 1.4, 74.53, 0.729}, {"JOR", "Asia", "Jordan", 
  "2020-12-28", 289748., 1802., 1757.143, 3778., 20., 24.857, 28397.925, 
  176.612, 172.216, 370.278, 1.96, 2.436, 0.79, "", "", "", "", "", "", "", 
  "", 21124., 3.104457*^6, 304.265, 2.07, 17338., 1.699, 0.101, 9.9, 
  "tests performed", "", "", "", "", "", "", "", "", "", 81.48, 1.020314*^7, 
  109.285, 23.2, 3.81, 2.361, 8337.49, 0.1, 208.257, 11.75, "", "", "", 1.4, 
  74.53, 0.729}, {"JOR", "Asia", "Jordan", "2020-12-29", 291393., 1645., 
  1643., 3801., 23., 24.857, 28559.149, 161.225, 161.029, 372.532, 2.254, 
  2.436, 0.79, "", "", "", "", "", "", "", "", 21735., 3.126192*^6, 306.395, 
  2.13, 17717., 1.736, 0.093, 10.8, "tests performed", "", "", "", "", "", 
  "", "", "", "", 81.48, 1.020314*^7, 109.285, 23.2, 3.81, 2.361, 8337.49, 
  0.1, 208.257, 11.75, "", "", "", 1.4, 74.53, 0.729}, 
 {"JOR", "Asia", "Jordan", "2020-12-30", 293067., 1674., 1583.429, 3815., 
  14., 23.286, 28723.217, 164.067, 155.19, 373.905, 1.372, 2.282, 0.8, "", 
  "", "", "", "", "", "", "", 25933., 3.152125*^6, 308.937, 2.542, 18500., 
  1.813, 0.086, 11.7, "tests performed", "", "", "", "", "", "", "", "", "", 
  81.48, 1.020314*^7, 109.285, 23.2, 3.81, 2.361, 8337.49, 0.1, 208.257, 
  11.75, "", "", "", 1.4, 74.53, 0.729}, {"JOR", "Asia", "Jordan", 
  "2020-12-31", 294494., 1427., 1543.429, 3834., 19., 21.857, 28863.075, 
  139.859, 151.27, 375.767, 1.862, 2.142, 0.8, "", "", "", "", "", "", "", 
  "", 23430., 3.175555*^6, 311.233, 2.296, 19316., 1.893, 0.08, 12.5, 
  "tests performed", "", "", "", "", "", "", "", "", "", 81.48, 1.020314*^7, 
  109.285, 23.2, 3.81, 2.361, 8337.49, 0.1, 208.257, 11.75, "", "", "", 1.4, 
  74.53, 0.729}, {"JOR", "Asia", "Jordan", "2021-01-01", 295765., 1271., 
  1494.143, 3851., 17., 20., 28987.645, 124.569, 146.44, 377.433, 1.666, 
  1.96, 0.81, "", "", "", "", "", "", "", "", 21313., 3.196868*^6, 313.322, 
  2.089, 19957., 1.956, 0.075, 13.4, "tests performed", "", "", "", "", "", 
  "", "", "", "", 81.48, 1.020314*^7, 109.285, 23.2, 3.81, 2.361, 8337.49, 
  0.1, 208.257, 11.75, "", "", "", 1.4, 74.53, 0.729}, 
 {"JOR", "Asia", "Jordan", "2021-01-02", 296668., 903., 1473.143, 3877., 26., 
  21.143, 29076.147, 88.502, 144.381, 379.981, 2.548, 2.072, 0.82, "", "", 
  "", "", "", "", "", "", 14498., 3.211366*^6, 314.743, 1.421, 20439., 2.003, 
  0.072, 13.9, "tests performed", "", "", "", "", "", "", "", "", "", 81.48, 
  1.020314*^7, 109.285, 23.2, 3.81, 2.361, 8337.49, 0.1, 208.257, 11.75, "", 
  "", "", 1.4, 74.53, 0.729}, {"JOR", "Asia", "Jordan", "2021-01-03", 
  298208., 1540., 1466., 3903., 26., 20.714, 29227.081, 150.934, 143.681, 
  382.529, 2.548, 2.03, 0.82, "", "", "", "", "", "", "", "", 20893., 
  3.232259*^6, 316.791, 2.048, 21275., 2.085, 0.069, 14.5, "tests performed", 
  "", "", "", "", "", "", "", "", "", 81.48, 1.020314*^7, 109.285, 23.2, 
  3.81, 2.361, 8337.49, 0.1, 208.257, 11.75, "", "", "", 1.4, 74.53, 0.729}, 
 {"JOR", "Asia", "Jordan", "2021-01-04", 299831., 1623., 1440.429, 3919., 
  16., 20.143, 29386.15, 159.069, 141.175, 384.097, 1.568, 1.974, 0.82, "", 
  "", "", "", "", "", "", "", 27777., 3.260036*^6, 319.513, 2.722, 22226., 
  2.178, 0.065, 15.4, "tests performed", "", "", "", "", "", "", "", "", "", 
  81.48, 1.020314*^7, 109.285, 23.2, 3.81, 2.361, 8337.49, 0.1, 208.257, 
  11.75, "", "", "", 1.4, 74.53, 0.729}, {"JOR", "Asia", "Jordan", 
  "2021-01-05", 301303., 1472., 1415.714, 3940., 21., 19.857, 29530.419, 
  144.269, 138.753, 386.156, 2.058, 1.946, 0.83, "", "", "", "", "", "", "", 
  "", 26985., 3.287021*^6, 322.158, 2.645, 22976., 2.252, 0.062, 16.2, 
  "tests performed", "", "", "", "", "", "", "", "", "", 81.48, 1.020314*^7, 
  109.285, 23.2, 3.81, 2.361, 8337.49, 0.1, 208.257, 11.75, "", "", "", 1.4, 
  74.53, 0.729}, {"JOR", "Asia", "Jordan", "2021-01-06", 302856., 1553., 
  1398.429, 3955., 15., 20., 29682.627, 152.208, 137.059, 387.626, 1.47, 
  1.96, 0.83, "", "", "", "", "", "", "", "", 29594., 3.316615*^6, 325.058, 
  2.9, 23499., 2.303, 0.06, 16.8, "tests performed", "", "", "", "", "", "", 
  "", "", "", 81.48, 1.020314*^7, 109.285, 23.2, 3.81, 2.361, 8337.49, 0.1, 
  208.257, 11.75, "", "", "", 1.4, 74.53, 0.729}, 
 {"JOR", "Asia", "Jordan", "2021-01-07", 304071., 1215., 1368.143, 3968., 
  13., 19.143, 29801.708, 119.081, 134.09, 388.9, 1.274, 1.876, 0.83, "", "", 
  "", "", "", "", "", "", 29327., 3.345942*^6, 327.933, 2.874, 24341., 2.386, 
  0.056, 17.8, "tests performed", "", "", "", "", "", "", "", "", "", 81.48, 
  1.020314*^7, 109.285, 23.2, 3.81, 2.361, 8337.49, 0.1, 208.257, 11.75, "", 
  "", "", 1.4, 74.53, 0.729}, {"JOR", "Asia", "Jordan", "2021-01-08", 
  305163., 1092., 1342.571, 3989., 21., 19.714, 29908.734, 107.026, 131.584, 
  390.958, 2.058, 1.932, 0.83, "", "", "", "", "", "", "", "", 24350., 
  3.370292*^6, 330.319, 2.387, 24775., 2.428, 0.054, 18.5, "tests performed", 
  "", "", "", "", "", "", "", "", "", 81.48, 1.020314*^7, 109.285, 23.2, 
  3.81, 2.361, 8337.49, 0.1, 208.257, 11.75, "", "", "", 1.4, 74.53, 0.729}, 
 {"JOR", "Asia", "Jordan", "2021-01-09", 305959., 796., 1327.286, 4009., 20., 
  18.857, 29986.749, 78.015, 130.086, 392.918, 1.96, 1.848, 0.83, "", "", "", 
  "", "", "", "", "", 16815., 3.387107*^6, 331.967, 1.648, 25106., 2.461, 
  0.053, 18.9, "tests performed", "", "", "", "", "", "", "", "", "", 81.48, 
  1.020314*^7, 109.285, 23.2, 3.81, 2.361, 8337.49, 0.1, 208.257, 11.75, "", 
  "", "", 1.4, 74.53, 0.729}, {"JOR", "Asia", "Jordan", "2021-01-10", 
  307209., 1250., 1285.857, 4024., 15., 17.286, 30109.26, 122.511, 126.026, 
  394.388, 1.47, 1.694, 0.83, "", "", "", "", "", "", "", "", 24560., 
  3.411667*^6, 334.374, 2.407, 25630., 2.512, 0.05, 19.9, "tests performed", 
  "", "", "", "", "", "", "", "", "", 81.48, 1.020314*^7, 109.285, 23.2, 
  3.81, 2.361, 8337.49, 0.1, 208.257, 11.75, "", "", "", 1.4, 74.53, 0.729}, 
 {"JOR", "Asia", "Jordan", "2021-01-11", 308670., 1461., 1262.714, 4043., 
  19., 17.714, 30252.452, 143.191, 123.757, 396.251, 1.862, 1.736, 0.83, "", 
  "", "", "", "", "", "", "", 27279., 3.438946*^6, 337.048, 2.674, 25559., 
  2.505, 0.049, 20.2, "tests performed", "", "", "", "", "", "", "", "", "", 
  81.48, 1.020314*^7, 109.285, 23.2, 3.81, 2.361, 8337.49, 0.1, 208.257, 
  11.75, "", "", "", 1.4, 74.53, 0.729}, {"JOR", "Asia", "Jordan", 
  "2021-01-12", 309846., 1176., 1220.429, 4076., 33., 19.429, 30367.71, 
  115.259, 119.613, 399.485, 3.234, 1.904, 0.82, "", "", "", "", "", "", "", 
  "", 24238., 3.463184*^6, 339.423, 2.376, 25166., 2.466, 0.048, 20.6, 
  "tests performed", 0., 0., "", "", "", 0., 0., "", "", 81.48, 1.020314*^7, 
  109.285, 23.2, 3.81, 2.361, 8337.49, 0.1, 208.257, 11.75, "", "", "", 1.4, 
  74.53, 0.729}, {"JOR", "Asia", "Jordan", "2021-01-13", 310968., 1122., 
  1158.857, 4091., 15., 19.429, 30477.676, 109.966, 113.578, 400.955, 1.47, 
  1.904, 0.82, "", "", "", "", "", "", "", "", 26934., 3.490118*^6, 342.063, 
  2.64, 24786., 2.429, 0.047, 21.4, "tests performed", "", "", "", "", 2727., 
  "", "", "", 267., 81.48, 1.020314*^7, 109.285, 23.2, 3.81, 2.361, 8337.49, 
  0.1, 208.257, 11.75, "", "", "", 1.4, 74.53, 0.729}, 
 {"JOR", "Asia", "Jordan", "2021-01-14", 312043., 1075., 1138.857, 4107., 
  16., 19.857, 30583.036, 105.36, 111.618, 402.523, 1.568, 1.946, 0.82, "", 
  "", "", "", "", "", "", "", 25014., 3.515132*^6, 344.515, 2.452, 24170., 
  2.369, 0.047, 21.2, "tests performed", "", "", "", "", 2727., "", "", "", 
  267., 81.48, 1.020314*^7, 109.285, 23.2, 3.81, 2.361, 8337.49, 0.1, 
  208.257, 11.75, "", "", "", 1.4, 74.53, 0.729}, 
 {"JOR", "Asia", "Jordan", "2021-01-15", 312851., 808., 1098.286, 4121., 14., 
  18.857, 30662.228, 79.191, 107.642, 403.895, 1.372, 1.848, 0.82, "", "", 
  "", "", "", "", "", "", 19541., 3.534673*^6, 346.43, 1.915, 23483., 2.302, 
  0.047, 21.4, "tests performed", "", "", "", "", 2727., "", "", "", 267., 
  81.48, 1.020314*^7, 109.285, 23.2, 3.81, 2.361, 8337.49, 0.1, 208.257, 
  11.75, "", "", "", 1.4, 74.53, 0.729}, {"JOR", "Asia", "Jordan", 
  "2021-01-16", 313557., 706., 1085.429, 4137., 16., 18.286, 30731.422, 
  69.194, 106.382, 405.463, 1.568, 1.792, 0.83, "", "", "", "", "", "", "", 
  "", 17738., 3.552411*^6, 348.168, 1.738, 23615., 2.314, 0.046, 21.8, 
  "tests performed", "", "", "", "", 2727., "", "", "", 267., 81.48, 
  1.020314*^7, 109.285, 23.2, 3.81, 2.361, 8337.49, 0.1, 208.257, 11.75, "", 
  "", "", 1.4, 74.53, 0.729}, {"JOR", "Asia", "Jordan", "2021-01-17", 
  314514., 957., 1043.571, 4145., 8., 17.286, 30825.217, 93.795, 102.279, 
  406.247, 0.784, 1.694, 0.83, "", "", "", "", "", "", "", "", 19623., 
  3.572034*^6, 350.092, 1.923, 22910., 2.245, 0.046, 22., "tests performed", 
  "", "", "", "", 2727., "", "", "", 267., 81.48, 1.020314*^7, 109.285, 23.2, 
  3.81, 2.361, 8337.49, 0.1, 208.257, 11.75, "", "", "", 1.4, 74.53, 0.729}, 
 {"JOR", "Asia", "Jordan", "2021-01-18", 315544., 1030., 982., 4153., 8., 
  15.714, 30926.166, 100.949, 96.245, 407.032, 0.784, 1.54, 0.83, "", "", "", 
  "", "", "", "", "", 22271., 3.594305*^6, 352.274, 2.183, 22194., 2.175, 
  0.044, 22.6, "tests performed", "", "", "", "", 2727., "", "", "", 267., 
  81.48, 1.020314*^7, 109.285, 23.2, 3.81, 2.361, 8337.49, 0.1, 208.257, 
  11.75, "", "", "", 1.4, 74.53, 0.729}, {"JOR", "Asia", "Jordan", 
  "2021-01-19", 316427., 883., 940.143, 4170., 17., 13.429, 31012.708, 
  86.542, 92.143, 408.698, 1.666, 1.316, 0.84, "", "", "", "", "", "", "", 
  "", 21930., 3.616235*^6, 354.424, 2.149, 21864., 2.143, 0.043, 23.3, 
  "tests performed", "", "", "", "", 2727., "", "", "", 267., 75.93, 
  1.020314*^7, 109.285, 23.2, 3.81, 2.361, 8337.49, 0.1, 208.257, 11.75, "", 
  "", "", 1.4, 74.53, 0.729}, {"JOR", "Asia", "Jordan", "2021-01-20", 
  317405., 978., 919.571, 4187., 17., 13.714, 31108.561, 95.853, 90.126, 
  410.364, 1.666, 1.344, 0.85, "", "", "", "", "", "", "", "", 23315., 
  3.63955*^6, 356.709, 2.285, 21347., 2.092, 0.043, 23.2, "tests performed", 
  "", "", "", "", 2727., "", "", "", 267., 75.93, 1.020314*^7, 109.285, 23.2, 
  3.81, 2.361, 8337.49, 0.1, 208.257, 11.75, "", "", "", 1.4, 74.53, 0.729}, 
 {"JOR", "Asia", "Jordan", "2021-01-21", 318181., 776., 876.857, 4198., 11., 
  13., 31184.616, 76.055, 85.94, 411.442, 1.078, 1.274, 0.86, "", "", "", "", 
  "", "", "", "", 20409., 3.659959*^6, 358.709, 2., 20690., 2.028, 0.042, 
  23.6, "tests performed", "", "", "", "", 2727., "", "", "", 267., 75.93, 
  1.020314*^7, 109.285, 23.2, 3.81, 2.361, 8337.49, 0.1, 208.257, 11.75, "", 
  "", "", 1.4, 74.53, 0.729}, {"JOR", "Asia", "Jordan", "2021-01-22", 
  318911., 730., 865.714, 4207., 9., 12.286, 31256.162, 71.547, 84.848, 
  412.324, 0.882, 1.204, 0.88, "", "", "", "", "", "", "", "", 18372., 
  3.678331*^6, 360.51, 1.801, 20523., 2.011, 0.042, 23.7, "tests performed", 
  "", "", "", "", 2727., "", "", "", 267., 75.93, 1.020314*^7, 109.285, 23.2, 
  3.81, 2.361, 8337.49, 0.1, 208.257, 11.75, "", "", "", 1.4, 74.53, 0.729}, 
 {"JOR", "Asia", "Jordan", "2021-01-23", 319519., 608., 851.714, 4217., 10., 
  11.429, 31315.752, 59.589, 83.476, 413.304, 0.98, 1.12, 0.9, "", "", "", 
  "", "", "", "", "", 13019., 3.69135*^6, 361.786, 1.276, 19848., 1.945, 
  0.043, 23.3, "tests performed", 30000., 30000., "", "", 2727., 0.29, 0.29, 
  "", 267., 75.93, 1.020314*^7, 109.285, 23.2, 3.81, 2.361, 8337.49, 0.1, 
  208.257, 11.75, "", "", "", 1.4, 74.53, 0.729}, 
 {"JOR", "Asia", "Jordan", "2021-01-24", 320453., 934., 848.429, 4224., 7., 
  11.286, 31407.292, 91.54, 83.154, 413.99, 0.686, 1.106, 0.92, "", "", "", 
  "", "", "", "", "", 19808., 3.711158*^6, 363.727, 1.941, 19875., 1.948, 
  0.043, 23.4, "tests performed", "", "", "", "", 2516., "", "", "", 247., 
  75.93, 1.020314*^7, 109.285, 23.2, 3.81, 2.361, 8337.49, 0.1, 208.257, 
  11.75, "", "", "", 1.4, 74.53, 0.729}, {"JOR", "Asia", "Jordan", 
  "2021-01-25", 321298., 845., 822., 4239., 15., 12.286, 31490.11, 82.818, 
  80.563, 415.46, 1.47, 1.204, 0.93, "", "", "", "", "", "", "", "", 23980., 
  3.735138*^6, 366.077, 2.35, 20119., 1.972, 0.041, 24.5, "tests performed", 
  "", "", "", "", 2305., "", "", "", 226., 75.93, 1.020314*^7, 109.285, 23.2, 
  3.81, 2.361, 8337.49, 0.1, 208.257, 11.75, "", "", "", 1.4, 74.53, 0.729}, 
 {"JOR", "Asia", "Jordan", "2021-01-26", 322241., 943., 830.571, 4248., 9., 
  11.143, 31582.532, 92.423, 81.404, 416.342, 0.882, 1.092, 0.96, "", "", "", 
  "", "", "", "", "", 24332., 3.75947*^6, 368.462, 2.385, 20462., 2.005, 
  0.041, 24.6, "tests performed", "", "", "", "", 2094., "", "", "", 205., 
  75.93, 1.020314*^7, 109.285, 23.2, 3.81, 2.361, 8337.49, 0.1, 208.257, 
  11.75, "", "", "", 1.4, 74.53, 0.729}, {"JOR", "Asia", "Jordan", 
  "2021-01-27", 323111., 870., 815.143, 4262., 14., 10.714, 31667.8, 85.268, 
  79.891, 417.715, 1.372, 1.05, 0.99, "", "", "", "", "", "", "", "", 24763., 
  3.784233*^6, 370.889, 2.427, 20669., 2.026, 0.039, 25.4, "tests performed", 
  "", "", "", "", 1883., "", "", "", 185., 75.93, 1.020314*^7, 109.285, 23.2, 
  3.81, 2.361, 8337.49, 0.1, 208.257, 11.75, "", "", "", 1.4, 74.53, 0.729}, 
 {"JOR", "Asia", "Jordan", "2021-01-28", 324169., 1058., 855.429, 4269., 7., 
  10.143, 31771.494, 103.694, 83.84, 418.401, 0.686, 0.994, 1.02, "", "", "", 
  "", "", "", "", "", 22716., 3.806949*^6, 373.115, 2.226, 20999., 2.058, 
  0.041, 24.5, "tests performed", "", "", "", "", 1672., "", "", "", 164., 
  75.93, 1.020314*^7, 109.285, 23.2, 3.81, 2.361, 8337.49, 0.1, 208.257, 
  11.75, "", "", "", 1.4, 74.53, 0.729}, {"JOR", "Asia", "Jordan", 
  "2021-01-29", 325033., 864., 874.571, 4281., 12., 10.571, 31856.174, 84.68, 
  85.716, 419.577, 1.176, 1.036, 1.05, "", "", "", "", "", "", "", "", 
  22359., 3.829308*^6, 375.307, 2.191, 21568., 2.114, 0.041, 24.7, 
  "tests performed", "", "", "", "", 1461., "", "", "", 143., 75.93, 
  1.020314*^7, 109.285, 23.2, 3.81, 2.361, 8337.49, 0.1, 208.257, 11.75, "", 
  "", "", 1.4, 74.53, 0.729}, {"JOR", "Asia", "Jordan", "2021-01-30", 
  325674., 641., 879.286, 4304., 23., 12.429, 31918.997, 62.824, 86.178, 
  421.831, 2.254, 1.218, 1.07, "", "", "", "", "", "", "", "", 15605., 
  3.844913*^6, 376.836, 1.529, 21938., 2.15, 0.04, 24.9, "tests performed", 
  "", "", "", "", 1250., "", "", "", 123., 75.93, 1.020314*^7, 109.285, 23.2, 
  3.81, 2.361, 8337.49, 0.1, 208.257, 11.75, "", "", "", 1.4, 74.53, 0.729}, 
 {"JOR", "Asia", "Jordan", "2021-01-31", 326855., 1181., 914.571, 4316., 12., 
  13.143, 32034.746, 115.749, 89.636, 423.007, 1.176, 1.288, 1.09, "", "", 
  "", "", "", "", "", "", 21270., 3.866183*^6, 378.921, 2.085, 22146., 2.171, 
  0.041, 24.2, "tests performed", 40000., 40000., "", "", 1250., 0.39, 0.39, 
  "", 123., 75.93, 1.020314*^7, 109.285, 23.2, 3.81, 2.361, 8337.49, 0.1, 
  208.257, 11.75, "", "", "", 1.4, 74.53, 0.729}, 
 {"JOR", "Asia", "Jordan", "2021-02-01", 328062., 1207., 966.286, 4326., 10., 
  12.429, 32153.043, 118.297, 94.705, 423.987, 0.98, 1.218, 1.11, "", "", "", 
  "", "", "", "", "", 24002., 3.890185*^6, 381.273, 2.352, 22150., 2.171, 
  0.044, 22.9, "tests performed", "", "", "", "", 1331., "", "", "", 130., 
  75.93, 1.020314*^7, 109.285, 23.2, 3.81, 2.361, 8337.49, 0.1, 208.257, 
  11.75, "", "", "", 1.4, 74.53, 0.729}, {"JOR", "Asia", "Jordan", 
  "2021-02-02", 329194., 1132., 993.286, 4334., 8., 12.286, 32263.989, 
  110.946, 97.351, 424.771, 0.784, 1.204, 1.13, "", "", "", "", "", "", "", 
  "", 23585., 3.91377*^6, 383.585, 2.312, 22043., 2.16, 0.045, 22.2, 
  "tests performed", "", "", "", "", 1412., "", "", "", 138., 61.11, 
  1.020314*^7, 109.285, 23.2, 3.81, 2.361, 8337.49, 0.1, 208.257, 11.75, "", 
  "", "", 1.4, 74.53, 0.729}, {"JOR", "Asia", "Jordan", "2021-02-03", 
  330474., 1280., 1051.857, 4344., 10., 11.714, 32389.441, 125.452, 103.092, 
  425.751, 0.98, 1.148, 1.16, "", "", "", "", "", "", "", "", 22315., 
  3.936085*^6, 385.772, 2.187, 21693., 2.126, 0.048, 20.6, "tests performed", 
  "", "", "", "", 1494., "", "", "", 146., 61.11, 1.020314*^7, 109.285, 23.2, 
  3.81, 2.361, 8337.49, 0.1, 208.257, 11.75, "", "", "", 1.4, 74.53, 0.729}, 
 {"JOR", "Asia", "Jordan", "2021-02-04", 331768., 1294., 1085.571, 4354., 
  10., 12.143, 32516.265, 126.824, 106.396, 426.731, 0.98, 1.19, 1.18, "", 
  "", "", "", "", "", "", "", 26830., 3.962915*^6, 388.402, 2.63, 22281., 
  2.184, 0.049, 20.5, "tests performed", "", "", "", "", 1575., "", "", "", 
  154., 61.11, 1.020314*^7, 109.285, 23.2, 3.81, 2.361, 8337.49, 0.1, 
  208.257, 11.75, "", "", "", 1.4, 74.53, 0.729}, 
 {"JOR", "Asia", "Jordan", "2021-02-05", 332990., 1222., 1136.714, 4362., 8., 
  11.571, 32636.032, 119.767, 111.408, 427.515, 0.784, 1.134, 1.2, "", "", 
  "", "", "", "", "", "", 21311., 3.984226*^6, 390.49, 2.089, 22131., 2.169, 
  0.051, 19.5, "tests performed", "", "", "", "", 1656., "", "", "", 162., 
  61.11, 1.020314*^7, 109.285, 23.2, 3.81, 2.361, 8337.49, 0.1, 208.257, 
  11.75, "", "", "", 1.4, 74.53, 0.729}, {"JOR", "Asia", "Jordan", 
  "2021-02-06", 333855., 865., 1168.714, 4369., 7., 9.286, 32720.809, 84.778, 
  114.545, 428.202, 0.686, 0.91, 1.21, "", "", "", "", "", "", "", "", 
  20703., 4.004929*^6, 392.519, 2.029, 22859., 2.24, 0.051, 19.6, 
  "tests performed", "", "", "", "", 1737., "", "", "", 170., 61.11, 
  1.020314*^7, 109.285, 23.2, 3.81, 2.361, 8337.49, 0.1, 208.257, 11.75, "", 
  "", "", 1.4, 74.53, 0.729}, {"JOR", "Asia", "Jordan", "2021-02-07", 
  335154., 1299., 1185.571, 4379., 10., 9., 32848.123, 127.314, 116.197, 
  429.182, 0.98, 0.882, 1.22, "", "", "", "", "", "", "", "", 21142., 
  4.026071*^6, 394.591, 2.072, 22841., 2.239, 0.052, 19.3, "tests performed", 
  "", "", "", "", 1818., "", "", "", 178., 57.41, 1.020314*^7, 109.285, 23.2, 
  3.81, 2.361, 8337.49, 0.1, 208.257, 11.75, "", "", "", 1.4, 74.53, 0.729}, 
 {"JOR", "Asia", "Jordan", "2021-02-08", 336839., 1685., 1253.857, 4385., 6., 
  8.429, 33013.268, 165.145, 122.889, 429.77, 0.588, 0.826, 1.24, "", "", "", 
  "", "", "", "", "", 26723., 4.052794*^6, 397.21, 2.619, 23230., 2.277, 
  0.054, 18.5, "tests performed", "", "", "", "", 1818., "", "", "", 178., 
  57.41, 1.020314*^7, 109.285, 23.2, 3.81, 2.361, 8337.49, 0.1, 208.257, 
  11.75, "", "", "", 1.4, 74.53, 0.729}, {"JOR", "Asia", "Jordan", 
  "2021-02-09", 338322., 1483., 1304., 4395., 10., 8.714, 33158.616, 145.347, 
  127.804, 430.75, 0.98, 0.854, 1.26, "", "", "", "", "", "", "", "", 24854., 
  4.077648*^6, 399.646, 2.436, 23411., 2.294, 0.056, 18., "tests performed", 
  "", "", "", "", 1818., "", "", "", 178., 57.41, 1.020314*^7, 109.285, 23.2, 
  3.81, 2.361, 8337.49, 0.1, 208.257, 11.75, "", "", "", 1.4, 74.53, 0.729}, 
 {"JOR", "Asia", "Jordan", "2021-02-10", 340177., 1855., 1386.143, 4411., 
  16., 9.571, 33340.423, 181.807, 135.855, 432.318, 1.568, 0.938, 1.29, "", 
  "", "", "", "", "", "", "", 29541., 4.107189*^6, 402.542, 2.895, 24443., 
  2.396, 0.057, 17.6, "tests performed", "", "", "", "", 1818., "", "", "", 
  178., 57.41, 1.020314*^7, 109.285, 23.2, 3.81, 2.361, 8337.49, 0.1, 
  208.257, 11.75, "", "", "", 1.4, 74.53, 0.729}, 
 {"JOR", "Asia", "Jordan", "2021-02-11", 341984., 1807., 1459.429, 4421., 
  10., 9.571, 33517.525, 177.102, 143.037, 433.298, 0.98, 0.938, 1.3, "", "", 
  "", "", "", "", "", "", 27660., 4.134849*^6, 405.253, 2.711, 24562., 2.407, 
  0.059, 16.8, "tests performed", "", "", "", "", 1818., "", "", "", 178., 
  57.41, 1.020314*^7, 109.285, 23.2, 3.81, 2.361, 8337.49, 0.1, 208.257, 
  11.75, "", "", "", 1.4, 74.53, 0.729}, {"JOR", "Asia", "Jordan", 
  "2021-02-12", 343563., 1579., 1510.429, 4433., 12., 10.143, 33672.281, 
  154.756, 148.036, 434.474, 1.176, 0.994, 1.32, "", "", "", "", "", "", "", 
  "", 24501., 4.15935*^6, 407.654, 2.401, 25018., 2.452, 0.06, 16.6, 
  "tests performed", "", "", "", "", 1818., "", "", "", 178., 57.41, 
  1.020314*^7, 109.285, 23.2, 3.81, 2.361, 8337.49, 0.1, 208.257, 11.75, "", 
  "", "", 1.4, 74.53, 0.729}, {"JOR", "Asia", "Jordan", "2021-02-13", 
  344803., 1240., 1564., 4444., 11., 10.714, 33793.812, 121.531, 153.286, 
  435.552, 1.078, 1.05, 1.33, "", "", "", "", "", "", "", "", 19571., 
  4.178921*^6, 409.572, 1.918, 24856., 2.436, 0.063, 15.9, "tests performed", 
  "", "", "", "", 1818., "", "", "", 178., 57.41, 1.020314*^7, 109.285, 23.2, 
  3.81, 2.361, 8337.49, 0.1, 208.257, 11.75, "", "", "", 1.4, 74.53, 0.729}, 
 {"JOR", "Asia", "Jordan", "2021-02-14", 347250., 2447., 1728., 4455., 11., 
  10.857, 34033.641, 239.828, 169.36, 436.63, 1.078, 1.064, 1.34, "", "", "", 
  "", "", "", "", "", 26313., 4.205234*^6, 412.151, 2.579, 25595., 2.509, 
  0.068, 14.8, "tests performed", "", "", "", "", 1818., "", "", "", 178., 
  57.41, 1.020314*^7, 109.285, 23.2, 3.81, 2.361, 8337.49, 0.1, 208.257, 
  11.75, "", "", "", 1.4, 74.53, 0.729}, {"JOR", "Asia", "Jordan", 
  "2021-02-15", 349562., 2312., 1817.571, 4473., 18., 12.571, 34260.238, 
  226.597, 178.138, 438.394, 1.764, 1.232, 1.34, "", "", "", "", "", "", "", 
  "", 29225., 4.234459*^6, 415.015, 2.864, 25952., 2.544, 0.07, 14.3, 
  "tests performed", "", "", "", "", 1818., "", "", "", 178., 57.41, 
  1.020314*^7, 109.285, 23.2, 3.81, 2.361, 8337.49, 0.1, 208.257, 11.75, "", 
  "", "", 1.4, 74.53, 0.729}, {"JOR", "Asia", "Jordan", "2021-02-16", 
  352219., 2657., 1985.286, 4491., 18., 13.714, 34520.648, 260.41, 194.576, 
  440.159, 1.764, 1.344, 1.35, "", "", "", "", "", "", "", "", 32347., 
  4.266806*^6, 418.186, 3.17, 27023., 2.648, 0.073, 13.6, "tests performed", 
  "", "", "", "", 1818., "", "", "", 178., 57.41, 1.020314*^7, 109.285, 23.2, 
  3.81, 2.361, 8337.49, 0.1, 208.257, 11.75, "", "", "", 1.4, 74.53, 0.729}, 
 {"JOR", "Asia", "Jordan", "2021-02-17", 355106., 2887., 2132.714, 4503., 
  12., 13.143, 34803.6, 282.952, 209.025, 441.335, 1.176, 1.288, 1.35, "", 
  "", "", "", "", "", "", "", 32850., 4.299656*^6, 421.405, 3.22, 27495., 
  2.695, 0.078, 12.9, "tests performed", "", "", "", "", 1818., "", "", "", 
  178., 57.41, 1.020314*^7, 109.285, 23.2, 3.81, 2.361, 8337.49, 0.1, 
  208.257, 11.75, "", "", "", 1.4, 74.53, 0.729}, 
 {"JOR", "Asia", "Jordan", "2021-02-18", 356744., 1638., 2108.571, 4512., 9., 
  13., 34964.138, 160.539, 206.659, 442.217, 0.882, 1.274, 1.34, "", "", "", 
  "", "", "", "", "", 16133., 4.315789*^6, 422.986, 1.581, 25849., 2.533, 
  0.082, 12.3, "tests performed", "", "", "", "", 1818., "", "", "", 178., 
  57.41, 1.020314*^7, 109.285, 23.2, 3.81, 2.361, 8337.49, 0.1, 208.257, 
  11.75, "", "", "", 1.4, 74.53, 0.729}, {"JOR", "Asia", "Jordan", 
  "2021-02-19", 357611., 867., 2006.857, 4528., 16., 13.571, 35049.112, 
  84.974, 196.69, 443.785, 1.568, 1.33, 1.36, "", "", "", "", "", "", "", "", 
  12421., 4.32821*^6, 424.204, 1.217, 24123., 2.364, 0.083, 12., 
  "tests performed", "", "", "", "", 1818., "", "", "", 178., 57.41, 
  1.020314*^7, 109.285, 23.2, 3.81, 2.361, 8337.49, 0.1, 208.257, 11.75, "", 
  "", "", 1.4, 74.53, 0.729}, {"JOR", "Asia", "Jordan", "2021-02-20", 
  359811., 2200., 2144., 4543., 15., 14.143, 35264.732, 215.62, 210.131, 
  445.255, 1.47, 1.386, 1.4, "", "", "", "", "", "", "", "", 18204., 
  4.346414*^6, 425.988, 1.784, 23928., 2.345, 0.09, 11.2, "tests performed", 
  "", "", "", "", 1818., "", "", "", 178., 57.41, 1.020314*^7, 109.285, 23.2, 
  3.81, 2.361, 8337.49, 0.1, 208.257, 11.75, "", "", "", 1.4, 74.53, 0.729}, 
 {"JOR", "Asia", "Jordan", "2021-02-21", 363728., 3917., 2354., 4554., 11., 
  14.143, 35648.634, 383.901, 230.713, 446.333, 1.078, 1.386, 1.43, "", "", 
  "", "", "", "", "", "", 25108., 4.371522*^6, 428.449, 2.461, 23755., 2.328, 
  0.099, 10.1, "tests performed", "", "", "", "", 1818., "", "", "", 178., 
  57.41, 1.020314*^7, 109.285, 23.2, 3.81, 2.361, 8337.49, 0.1, 208.257, 
  11.75, "", "", "", 1.4, 74.53, 0.729}, {"JOR", "Asia", "Jordan", 
  "2021-02-22", 368278., 4550., 2673.714, 4570., 16., 13.857, 36094.575, 
  445.941, 262.048, 447.901, 1.568, 1.358, 1.44, "", "", "", "", "", "", "", 
  "", 33846., 4.405368*^6, 431.766, 3.317, 24416., 2.393, 0.11, 9.1, 
  "tests performed", 80000., 50000., 30000., "", 1818., 0.78, 0.49, 0.29, 
  178., 57.41, 1.020314*^7, 109.285, 23.2, 3.81, 2.361, 8337.49, 0.1, 
  208.257, 11.75, "", "", "", 1.4, 74.53, 0.729}, 
 {"JOR", "Asia", "Jordan", "2021-02-23", 372417., 4139., 2885.429, 4589., 
  19., 14., 36500.234, 405.659, 282.798, 449.764, 1.862, 1.372, 1.43, "", "", 
  "", "", "", "", "", "", 34840., 4.440208*^6, 435.181, 3.415, 24772., 2.428, 
  0.116, 8.6, "tests performed", "", "", "", "", 4892., "", "", "", 479., 
  62.96, 1.020314*^7, 109.285, 23.2, 3.81, 2.361, 8337.49, 0.1, 208.257, 
  11.75, "", "", "", 1.4, 74.53, 0.729}, {"JOR", "Asia", "Jordan", 
  "2021-02-24", 376441., 4024., 3047.857, 4611., 22., 15.429, 36894.623, 
  394.388, 298.718, 451.92, 2.156, 1.512, 1.42, "", "", "", "", "", "", "", 
  "", 36073., 4.476281*^6, 438.716, 3.535, 25232., 2.473, 0.121, 8.3, 
  "tests performed", "", "", "", "", 7965., "", "", "", 781., 62.96, 
  1.020314*^7, 109.285, 23.2, 3.81, 2.361, 8337.49, 0.1, 208.257, 11.75, "", 
  "", "", 1.4, 74.53, 0.729}, {"JOR", "Asia", "Jordan", "2021-02-25", 
  380268., 3827., 3360.571, 4627., 16., 16.429, 37269.703, 375.081, 329.366, 
  453.488, 1.568, 1.61, 1.4, "", "", "", "", "", "", "", "", 33719., 4.51*^6, 
  442.021, 3.305, 27744., 2.719, 0.121, 8.3, "tests performed", 150000., "", 
  "", "", 11039., 1.47, "", "", 1082., 62.96, 1.020314*^7, 109.285, 23.2, 
  3.81, 2.361, 8337.49, 0.1, 208.257, 11.75, "", "", "", 1.4, 74.53, 0.729}, 
 {"JOR", "Asia", "Jordan", "2021-02-26", 383912., 3644., 3757.286, 4650., 
  23., 17.429, 37626.848, 357.145, 368.248, 455.742, 2.254, 1.708, 1.39, "", 
  "", "", "", "", "", "", "", 30283., 4.540283*^6, 444.989, 2.968, 30296., 
  2.969, 0.124, 8.1, "tests performed", "", "", "", "", 11209., "", "", "", 
  1099., 62.96, 1.020314*^7, 109.285, 23.2, 3.81, 2.361, 8337.49, 0.1, 
  208.257, 11.75, "", "", "", 1.4, 74.53, 0.729}, 
 {"JOR", "Asia", "Jordan", "2021-02-27", 386496., 2584., 3812.143, 4675., 
  25., 18.857, 37880.104, 253.255, 373.624, 458.192, 2.45, 1.848, 1.38, "", 
  "", "", "", "", "", "", "", 26452., 4.566735*^6, 447.581, 2.593, 31474., 
  3.085, 0.121, 8.3, "tests performed", "", "", "", "", 11379., "", "", "", 
  1115., 62.96, 1.020314*^7, 109.285, 23.2, 3.81, 2.361, 8337.49, 0.1, 
  208.257, 11.75, "", "", "", 1.4, 74.53, 0.729}, 
 {"JOR", "Asia", "Jordan", "2021-02-28", 391090., 4594., 3908.857, 4701., 
  26., 21., 38330.357, 450.254, 383.103, 460.741, 2.548, 2.058, 1.38, "", "", 
  "", "", "", "", "", "", 33462., 4.600197*^6, 450.861, 3.28, 32668., 3.202, 
  0.12, 8.4, "tests performed", "", "", "", "", 11549., "", "", "", 1132., 
  62.96, 1.020314*^7, 109.285, 23.2, 3.81, 2.361, 8337.49, 0.1, 208.257, 
  11.75, "", "", "", 1.4, 74.53, 0.729}, {"JOR", "Asia", "Jordan", 
  "2021-03-01", 397158., 6068., 4125.714, 4727., 26., 22.429, 38925.076, 
  594.719, 404.357, 463.289, 2.548, 2.198, 1.37, "", "", "", "", "", "", "", 
  "", 41029., 4.641226*^6, 454.882, 4.021, 33694., 3.302, 0.122, 8.2, 
  "tests performed", "", "", "", "", 11719., "", "", "", 1149., 62.96, 
  1.020314*^7, 109.285, 23.2, 3.81, 2.361, 8337.49, 0.1, 208.257, 11.75, "", 
  "", "", 1.4, 74.53, 0.729}, {"JOR", "Asia", "Jordan", "2021-03-02", 
  402282., 5124., 4266.429, 4756., 29., 23.857, 39427.274, 502.198, 418.149, 
  466.131, 2.842, 2.338, 1.36, "", "", "", "", "", "", "", "", 37651., 
  4.678877*^6, 458.572, 3.69, 34096., 3.342, 0.125, 8., "tests performed", 
  "", "", "", "", 8816., "", "", "", 864., 62.96, 1.020314*^7, 109.285, 23.2, 
  3.81, 2.361, 8337.49, 0.1, 208.257, 11.75, "", "", "", 1.4, 74.53, 0.729}, 
 {"JOR", "Asia", "Jordan", "2021-03-03", 407617., 5335., 4453.714, 4793., 
  37., 26., 39950.153, 522.878, 436.504, 469.757, 3.626, 2.548, 1.35, "", "", 
  "", "", "", "", "", "", 39487., 4.718364*^6, 462.442, 3.87, 34583., 3.389, 
  0.129, 7.8, "tests performed", "", "", "", "", 5912., "", "", "", 579., 
  62.96, 1.020314*^7, 109.285, 23.2, 3.81, 2.361, 8337.49, 0.1, 208.257, 
  11.75, "", "", "", 1.4, 74.53, 0.729}, {"JOR", "Asia", "Jordan", 
  "2021-03-04", 413350., 5733., 4726., 4833., 40., 29.429, 40512.038, 
  561.886, 463.191, 473.678, 3.92, 2.884, 1.34, "", "", "", "", "", "", "", 
  "", 43459., 4.761823*^6, 466.702, 4.259, 35975., 3.526, 0.131, 7.6, 
  "tests performed", "", "", "", "", 3008., "", "", "", 295., 62.96, 
  1.020314*^7, 109.285, 23.2, 3.81, 2.361, 8337.49, 0.1, 208.257, 11.75, "", 
  "", "", 1.4, 74.53, 0.729}, {"JOR", "Asia", "Jordan", "2021-03-05", 
  417934., 4584., 4860.286, 4862., 29., 30.286, 40961.312, 449.273, 476.352, 
  476.52, 2.842, 2.968, 1.33, "", "", "", "", "", "", "", "", 34385., 
  4.796208*^6, 470.072, 3.37, 36561., 3.583, 0.133, 7.5, "tests performed", 
  "", "", "", "", 3008., "", "", "", 295., 62.96, 1.020314*^7, 109.285, 23.2, 
  3.81, 2.361, 8337.49, 0.1, 208.257, 11.75, "", "", "", 1.4, 74.53, 0.729}, 
 {"JOR", "Asia", "Jordan", "2021-03-06", 421415., 3481., 4988.429, 4900., 
  38., 32.143, 41302.481, 341.169, 488.911, 480.244, 3.724, 3.15, 1.32, "", 
  "", "", "", "", "", "", "", 25952., 4.82216*^6, 472.615, 2.544, 36489., 
  3.576, 0.137, 7.3, "tests performed", "", "", "", "", 3008., "", "", "", 
  295., 62.96, 1.020314*^7, 109.285, 23.2, 3.81, 2.361, 8337.49, 0.1, 
  208.257, 11.75, "", "", "", 1.4, 74.53, 0.729}, 
 {"JOR", "Asia", "Jordan", "2021-03-07", 427717., 6302., 5232.429, 4935., 
  35., 33.429, 41920.134, 617.653, 512.825, 483.675, 3.43, 3.276, 1.32, "", 
  "", "", "", "", "", "", "", 42438., 4.864598*^6, 476.775, 4.159, 37772., 
  3.702, 0.139, 7.2, "tests performed", "", "", "", "", 3008., "", "", "", 
  295., 62.96, 1.020314*^7, 109.285, 23.2, 3.81, 2.361, 8337.49, 0.1, 
  208.257, 11.75, "", "", "", 1.4, 74.53, 0.729}, 
 {"JOR", "Asia", "Jordan", "2021-03-08", 435130., 7413., 5424.571, 4987., 
  52., 37.143, 42646.675, 726.541, 531.657, 488.771, 5.096, 3.64, 1.31, "", 
  "", "", "", "", "", "", "", 46197., 4.910795*^6, 481.302, 4.528, 38510., 
  3.774, 0.141, 7.1, "tests performed", "", "", "", "", 3008., "", "", "", 
  295., 62.96, 1.020314*^7, 109.285, 23.2, 3.81, 2.361, 8337.49, 0.1, 
  208.257, 11.75, "", "", "", 1.4, 74.53, 0.729}, 
 {"JOR", "Asia", "Jordan", "2021-03-09", 442202., 7072., 5702.857, 5046., 
  59., 41.429, 43339.795, 693.12, 558.932, 494.554, 5.783, 4.06, 1.3, "", "", 
  "", "", "", "", "", "", 43887., 4.954682*^6, 485.604, 4.301, 39401., 3.862, 
  0.145, 6.9, "tests performed", "", "", "", "", 3008., "", "", "", 295., 
  68.52, 1.020314*^7, 109.285, 23.2, 3.81, 2.361, 8337.49, 0.1, 208.257, 
  11.75, "", "", "", 1.4, 74.53, 0.729}, {"JOR", "Asia", "Jordan", 
  "2021-03-10", 448851., 6649., 5890.571, 5106., 60., 44.714, 43991.458, 
  651.662, 577.329, 500.434, 5.881, 4.382, 1.3, "", "", "", "", "", "", "", 
  "", 44530., 4.999212*^6, 489.968, 4.364, 40121., 3.932, 0.147, 6.8, 
  "tests performed", "", "", "", "", 3008., "", "", "", 295., 81.48, 
  1.020314*^7, 109.285, 23.2, 3.81, 2.361, 8337.49, 0.1, 208.257, 11.75, "", 
  "", "", 1.4, 74.53, 0.729}, {"JOR", "Asia", "Jordan", "2021-03-11", 
  457151., 8300., 6257.286, 5169., 63., 48., 44804.933, 813.475, 613.271, 
  506.609, 6.175, 4.704, 1.29, "", "", "", "", "", "", "", "", 54052., 
  5.053264*^6, 495.266, 5.298, 41634., 4.081, 0.15, 6.7, "tests performed", 
  "", "", "", "", 3008., "", "", "", 295., 81.48, 1.020314*^7, 109.285, 23.2, 
  3.81, 2.361, 8337.49, 0.1, 208.257, 11.75, "", "", "", 1.4, 74.53, 0.729}, 
 {"JOR", "Asia", "Jordan", "2021-03-12", 464856., 7705., 6703.143, 5224., 
  55., 51.714, 45560.092, 755.16, 656.969, 511.999, 5.39, 5.068, 1.28, "", 
  "", "", "", "", "", "", "", 50545., 5.103809*^6, 500.219, 4.954, 43943., 
  4.307, 0.153, 6.6, "tests performed", "", "", "", "", 3008., "", "", "", 
  295., 81.48, 1.020314*^7, 109.285, 23.2, 3.81, 2.361, 8337.49, 0.1, 
  208.257, 11.75, "", "", "", 1.4, 74.53, 0.729}, 
 {"JOR", "Asia", "Jordan", "2021-03-13", 469000., 4144., 6797.857, 5285., 
  61., 55., 45966.242, 406.149, 666.251, 517.978, 5.979, 5.39, 1.26, "", "", 
  "", "", "", "", "", "", 27984., 5.131793*^6, 502.962, 2.743, 44233., 4.335, 
  0.154, 6.5, "tests performed", "", "", "", "", 3008., "", "", "", 295., 
  81.48, 1.020314*^7, 109.285, 23.2, 3.81, 2.361, 8337.49, 0.1, 208.257, 
  11.75, "", "", "", 1.4, 74.53, 0.729}, {"JOR", "Asia", "Jordan", 
  "2021-03-14", 477053., 8053., 7048., 5346., 61., 58.714, 46755.509, 
  789.267, 690.768, 523.956, 5.979, 5.755, 1.24, "", "", "", "", "", "", "", 
  "", 42852., 5.174645*^6, 507.162, 4.2, 44292., 4.341, 0.159, 6.3, 
  "tests performed", "", "", "", "", 3008., "", "", "", 295., 81.48, 
  1.020314*^7, 109.285, 23.2, 3.81, 2.361, 8337.49, 0.1, 208.257, 11.75, "", 
  "", "", 1.4, 74.53, 0.729}, {"JOR", "Asia", "Jordan", "2021-03-15", 
  486470., 9417., 7334.286, 5428., 82., 63., 47678.46, 922.951, 718.826, 
  531.993, 8.037, 6.175, 1.23, "", "", "", "", "", "", "", "", 48638., 
  5.223283*^6, 511.929, 4.767, 44641., 4.375, 0.164, 6.1, "tests performed", 
  204151., 155772., 48379., "", 3008., 2., 1.53, 0.47, 295., 81.48, 
  1.020314*^7, 109.285, 23.2, 3.81, 2.361, 8337.49, 0.1, 208.257, 11.75, "", 
  "", "", 1.4, 74.53, 0.729}, {"JOR", "Asia", "Jordan", "2021-03-16", 
  495380., 8910., 7596.857, 5497., 69., 64.429, 48551.72, 873.261, 744.561, 
  538.756, 6.763, 6.315, 1.21, "", "", "", "", "", "", "", "", 44284., 
  5.267567*^6, 516.269, 4.34, 44698., 4.381, 0.17, 5.9, "tests performed", 
  "", "", "", "", 5273., "", "", "", 517., 81.48, 1.020314*^7, 109.285, 23.2, 
  3.81, 2.361, 8337.49, 0.1, 208.257, 11.75, "", "", "", 1.4, 74.53, 0.729}, 
 {"JOR", "Asia", "Jordan", "2021-03-17", 504915., 9535., 8009.143, 5553., 
  56., 63.857, 49486.237, 934.516, 784.968, 544.244, 5.489, 6.259, 1.19, "", 
  "", "", "", "", "", "", "", 50180., 5.317747*^6, 521.187, 4.918, 45505., 
  4.46, 0.176, 5.7, "tests performed", 241868., 189456., 52412., "", 7537., 
  2.37, 1.86, 0.51, 739., 81.48, 1.020314*^7, 109.285, 23.2, 3.81, 2.361, 
  8337.49, 0.1, 208.257, 11.75, "", "", "", 1.4, 74.53, 0.729}, 
 {"JOR", "Asia", "Jordan", "2021-03-18", 514107., 9192., 8136.571, 5627., 
  74., 65.429, 50387.136, 900.899, 797.458, 551.497, 7.253, 6.413, 1.17, "", 
  "", "", "", "", "", "", "", 47018., 5.364765*^6, 525.795, 4.608, 44500., 
  4.361, 0.183, 5.5, "tests performed", "", "", "", "", 8207., "", "", "", 
  804., 81.48, 1.020314*^7, 109.285, 23.2, 3.81, 2.361, 8337.49, 0.1, 
  208.257, 11.75, "", "", "", 1.4, 74.53, 0.729}, 
 {"JOR", "Asia", "Jordan", "2021-03-19", 521461., 7354., 8086.429, 5701., 
  74., 68.143, 51107.894, 720.759, 792.543, 558.75, 7.253, 6.679, 1.14, "", 
  "", "", "", "", "", "", "", 38829., 5.403594*^6, 529.601, 3.806, 42826., 
  4.197, 0.189, 5.3, "tests performed", "", "", "", "", 8876., "", "", "", 
  870., 81.48, 1.020314*^7, 109.285, 23.2, 3.81, 2.361, 8337.49, 0.1, 
  208.257, 11.75, "", "", "", 1.4, 74.53, 0.729}, 
 {"JOR", "Asia", "Jordan", "2021-03-20", 526666., 5205., 8238., 5788., 87., 
  71.857, 51618.031, 510.137, 807.399, 567.276, 8.527, 7.043, 1.12, "", "", 
  "", "", "", "", "", "", 27692., 5.431286*^6, 532.315, 2.714, 42785., 4.193, 
  0.193, 5.2, "tests performed", "", "", "", "", 9546., "", "", "", 936., 
  81.48, 1.020314*^7, 109.285, 23.2, 3.81, 2.361, 8337.49, 0.1, 208.257, 
  11.75, "", "", "", 1.4, 74.53, 0.729}, {"JOR", "Asia", "Jordan", 
  "2021-03-21", 535455., 8789., 8343.143, 5876., 88., 75.714, 52479.433, 
  861.401, 817.703, 575.901, 8.625, 7.421, 1.09, "", "", "", "", "", "", "", 
  "", 46517., 5.477803*^6, 536.874, 4.559, 43308., 4.245, 0.193, 5.2, 
  "tests performed", 272648., 209278., 63370., "", 10215., 2.67, 2.05, 0.62, 
  1001., 81.48, 1.020314*^7, 109.285, 23.2, 3.81, 2.361, 8337.49, 0.1, 
  208.257, 11.75, "", "", "", 1.4, 74.53, 0.729}, 
 {"JOR", "Asia", "Jordan", "2021-03-22", 544724., 9269., 8322., 5985., 109., 
  79.571, 53387.879, 908.446, 815.631, 586.584, 10.683, 7.799, 1.07, "", "", 
  "", "", "", "", "", "", 45933., 5.523736*^6, 541.376, 4.502, 42922., 4.207, 
  0.194, 5.2, "tests performed", "", "", "", "", 12047., "", "", "", 1181., 
  81.48, 1.020314*^7, 109.285, 23.2, 3.81, 2.361, 8337.49, 0.1, 208.257, 
  11.75, "", "", "", 1.4, 74.53, 0.729}, {"JOR", "Asia", "Jordan", 
  "2021-03-23", 553727., 9003., 8335.286, 6077., 92., 82.857, 54270.254, 
  882.375, 816.933, 595.601, 9.017, 8.121, 1.05, "", "", "", "", "", "", "", 
  "", 45699., 5.569435*^6, 545.855, 4.479, 43124., 4.227, 0.193, 5.2, 
  "tests performed", "", "", "", "", 11614., "", "", "", 1138., 81.48, 
  1.020314*^7, 109.285, 23.2, 3.81, 2.361, 8337.49, 0.1, 208.257, 11.75, "", 
  "", "", 1.4, 74.53, 0.729}, {"JOR", "Asia", "Jordan", "2021-03-24", 
  562857., 9130., 8277.429, 6181., 104., 89.714, 55165.077, 894.823, 811.263, 
  605.794, 10.193, 8.793, 1.03, "", "", "", "", "", "", "", "", 48151., 
  5.617586*^6, 550.574, 4.719, 42834., 4.198, 0.193, 5.2, "tests performed", 
  320140., 251197., 68943., "", 11182., 3.14, 2.46, 0.68, 1096., 75.93, 
  1.020314*^7, 109.285, 23.2, 3.81, 2.361, 8337.49, 0.1, 208.257, 11.75, "", 
  "", "", 1.4, 74.53, 0.729}, {"JOR", "Asia", "Jordan", "2021-03-25", 
  571290., 8433., 8169., 6277., 96., 92.857, 55991.587, 826.51, 800.636, 
  615.203, 9.409, 9.101, 1.01, "", "", "", "", "", "", "", "", 46699., 
  5.664285*^6, 555.151, 4.577, 42789., 4.194, 0.191, 5.2, "tests performed", 
  "", "", "", "", 12203., "", "", "", 1196., 75.93, 1.020314*^7, 109.285, 
  23.2, 3.81, 2.361, 8337.49, 0.1, 208.257, 11.75, "", "", "", 1.4, 74.53, 
  0.729}, {"JOR", "Asia", "Jordan", "2021-03-26", 577734., 6444., 8039., 
  6374., 97., 96.143, 56623.157, 631.57, 787.895, 624.71, 9.507, 9.423, 0.98, 
  "", "", "", "", "", "", "", "", 40836., 5.705121*^6, 559.153, 4.002, 
  43075., 4.222, 0.187, 5.4, "tests performed", "", "", "", "", 13224., "", 
  "", "", 1296., 75.93, 1.020314*^7, 109.285, 23.2, 3.81, 2.361, 8337.49, 
  0.1, 208.257, 11.75, "", "", "", 1.4, 74.53, 0.729}, 
 {"JOR", "Asia", "Jordan", "2021-03-27", 582133., 4399., 7923.857, 6472., 
  98., 97.714, 57054.299, 431.142, 776.61, 634.315, 9.605, 9.577, 0.96, "", 
  "", "", "", "", "", "", "", 27950., 5.733071*^6, 561.893, 2.739, 43112., 
  4.225, 0.184, 5.4, "tests performed", "", "", "", "", 14246., "", "", "", 
  1396., 75.93, 1.020314*^7, 109.285, 23.2, 3.81, 2.361, 8337.49, 0.1, 
  208.257, 11.75, "", "", "", 1.4, 74.53, 0.729}, 
 {"JOR", "Asia", "Jordan", "2021-03-28", 589316., 7183., 7694.429, 6554., 
  82., 96.857, 57758.298, 703.999, 754.124, 642.351, 8.037, 9.493, 0.94, "", 
  "", "", "", "", "", "", "", 43615., 5.776686*^6, 566.167, 4.275, 42698., 
  4.185, 0.18, 5.5, "tests performed", "", "", "", "", 15267., "", "", "", 
  1496., 75.93, 1.020314*^7, 109.285, 23.2, 3.81, 2.361, 8337.49, 0.1, 
  208.257, 11.75, "", "", "", 1.4, 74.53, 0.729}, 
 {"JOR", "Asia", "Jordan", "2021-03-29", 597256., 7940., 7504.571, 6651., 
  97., 95.143, 58536.49, 778.192, 735.516, 651.858, 9.507, 9.325, 0.92, "", 
  "", "", "", "", "", "", "", 48980., 5.825666*^6, 570.968, 4.8, 43133., 
  4.227, 0.174, 5.7, "tests performed", "", "", "", "", 15126., "", "", "", 
  1482., 75.93, 1.020314*^7, 109.285, 23.2, 3.81, 2.361, 8337.49, 0.1, 
  208.257, 11.75, "", "", "", 1.4, 74.53, 0.729}, 
 {"JOR", "Asia", "Jordan", "2021-03-30", 605007., 7751., 7325.714, 6747., 
  96., 95.714, 59296.158, 759.668, 717.986, 661.267, 9.409, 9.381, 0.9, "", 
  "", "", "", "", "", "", "", 49334., 5.875*^6, 575.803, 4.835, 43652., 
  4.278, 0.168, 6., "tests performed", 409203., 304946., 104257., "", 14985., 
  4.01, 2.99, 1.02, 1469., 75.93, 1.020314*^7, 109.285, 23.2, 3.81, 2.361, 
  8337.49, 0.1, 208.257, 11.75, "", "", "", 1.4, 74.53, 0.729}, 
 {"JOR", "Asia", "Jordan", "2021-03-31", 611577., 6570., 6960., 6858., 111., 
  96.714, 59940.077, 643.919, 682.143, 672.146, 10.879, 9.479, 0.89, "", "", 
  "", "", "", "", "", "", 43158., 5.918158*^6, 580.033, 4.23, 42939., 4.208, 
  0.162, 6.2, "tests performed", "", "", "", "", 14783., "", "", "", 1449., 
  75.93, 1.020314*^7, 109.285, 23.2, 3.81, 2.361, 8337.49, 0.1, 208.257, 
  11.75, "", "", "", 1.4, 74.53, 0.729}, {"JOR", "Asia", "Jordan", 
  "2021-04-01", 618059., 6482., 6681.286, 6940., 82., 94.714, 60575.372, 
  635.295, 654.826, 680.183, 8.037, 9.283, 0.87, "", "", "", "", "", "", "", 
  "", 48253., 5.966411*^6, 584.762, 4.729, 43161., 4.23, 0.155, 6.5, 
  "tests performed", "", "", "", "", 14722., "", "", "", 1443., 75.93, 
  1.020314*^7, 109.285, 23.2, 3.81, 2.361, 8337.49, 0.1, 208.257, 11.75, "", 
  "", "", 1.4, 74.53, 0.729}, {"JOR", "Asia", "Jordan", "2021-04-02", 
  622833., 4774., 6442.714, 7039., 99., 95., 61043.267, 467.895, 631.444, 
  689.886, 9.703, 9.311, 0.86, "", "", "", "", "", "", "", "", 35034., 
  6.001445*^6, 588.196, 3.434, 42332., 4.149, 0.152, 6.6, "tests performed", 
  "", "", "", "", 14661., "", "", "", 1437., 75.93, 1.020314*^7, 109.285, 
  23.2, 3.81, 2.361, 8337.49, 0.1, 208.257, 11.75, "", "", "", 1.4, 74.53, 
  0.729}, {"JOR", "Asia", "Jordan", "2021-04-03", 626875., 4042., 6391.714, 
  7130., 91., 94., 61439.42, 396.153, 626.446, 698.804, 8.919, 9.213, 0.85, 
  "", "", "", "", "", "", "", "", 28827., 6.030272*^6, 591.021, 2.825, 
  42457., 4.161, 0.151, 6.6, "tests performed", "", "", "", "", 14600., "", 
  "", "", 1431., 75.93, 1.020314*^7, 109.285, 23.2, 3.81, 2.361, 8337.49, 
  0.1, 208.257, 11.75, "", "", "", 1.4, 74.53, 0.729}, 
 {"JOR", "Asia", "Jordan", "2021-04-04", 632907., 6032., 6227.286, 7201., 
  71., 92.429, 62030.61, 591.191, 610.33, 705.763, 6.959, 9.059, 0.83, "", 
  "", "", "", "", "", "", "", 41101., 6.071373*^6, 595.049, 4.028, 42098., 
  4.126, 0.148, 6.8, "tests performed", "", "", "", "", 14538., "", "", "", 
  1425., 75.93, 1.020314*^7, 109.285, 23.2, 3.81, 2.361, 8337.49, 0.1, 
  208.257, 11.75, "", "", "", 1.4, 74.53, 0.729}, 
 {"JOR", "Asia", "Jordan", "2021-04-05", 639444., 6537., 6026.857, 7283., 
  82., 90.286, 62671.295, 640.685, 590.687, 713.8, 8.037, 8.849, 0.82, "", 
  "", "", "", "", "", "", "", 43226., 6.114599*^6, 599.286, 4.237, 41276., 
  4.045, 0.146, 6.8, "tests performed", "", "", "", "", 14477., "", "", "", 
  1419., 75.93, 1.020314*^7, 109.285, 23.2, 3.81, 2.361, 8337.49, 0.1, 
  208.257, 11.75, "", "", "", 1.4, 74.53, 0.729}, 
 {"JOR", "Asia", "Jordan", "2021-04-06", 645449., 6005., 5777.429, 7383., 
  100., 90.857, 63259.84, 588.544, 566.24, 723.601, 9.801, 8.905, 0.8, "", 
  "", "", "", "", "", "", "", 44086., 6.158685*^6, 603.607, 4.321, 40526., 
  3.972, 0.143, 7., "tests performed", "", "", "", "", 14416., "", "", "", 
  1413., 75.93, 1.020314*^7, 109.285, 23.2, 3.81, 2.361, 8337.49, 0.1, 
  208.257, 11.75, "", "", "", 1.4, 74.53, 0.729}, 
 {"JOR", "Asia", "Jordan", "2021-04-07", 650681., 5232., 5586.286, 7469., 
  86., 87.286, 63772.623, 512.783, 547.507, 732.03, 8.429, 8.555, 0.79, "", 
  "", "", "", "", "", "", "", 40232., 6.198917*^6, 607.55, 3.943, 40108., 
  3.931, 0.139, 7.2, "tests performed", 524533., 404912., 119621., "", 
  14416., 5.14, 3.97, 1.17, 1413., 75.93, 1.020314*^7, 109.285, 23.2, 3.81, 
  2.361, 8337.49, 0.1, 208.257, 11.75, "", "", "", 1.4, 74.53, 0.729}, 
 {"JOR", "Asia", "Jordan", "2021-04-08", 655456., 4775., 5342.429, 7565., 
  96., 89.286, 64240.616, 467.993, 523.606, 741.438, 9.409, 8.751, 0.77, "", 
  "", "", "", "", "", "", "", 39735., 6.238652*^6, 611.444, 3.894, 38892., 
  3.812, 0.137, 7.3, "tests performed", "", "", "", "", 15228., "", "", "", 
  1492., 75.93, 1.020314*^7, 109.285, 23.2, 3.81, 2.361, 8337.49, 0.1, 
  208.257, 11.75, "", "", "", 1.4, 74.53, 0.729}, 
 {"JOR", "Asia", "Jordan", "2021-04-09", 659250., 3794., 5202.429, 7646., 
  81., 86.714, 64612.462, 371.846, 509.885, 749.377, 7.939, 8.499, 0.76, "", 
  "", "", "", "", "", "", "", 30617., 6.269269*^6, 614.445, 3.001, 38261., 
  3.75, 0.136, 7.4, "tests performed", "", "", "", "", 16040., "", "", "", 
  1572., 75.93, 1.020314*^7, 109.285, 23.2, 3.81, 2.361, 8337.49, 0.1, 
  208.257, 11.75, "", "", "", 1.4, 74.53, 0.729}, 
 {"JOR", "Asia", "Jordan", "2021-04-10", 662395., 3145., 5074.286, 7708., 
  62., 82.571, 64920.701, 308.238, 497.326, 755.454, 6.077, 8.093, 0.74, "", 
  "", "", "", "", "", "", "", 24854., 6.294123*^6, 616.881, 2.436, 37693., 
  3.694, 0.135, 7.4, "tests performed", "", "", "", "", 16852., "", "", "", 
  1652., 75.93, 1.020314*^7, 109.285, 23.2, 3.81, 2.361, 8337.49, 0.1, 
  208.257, 11.75, "", "", "", 1.4, 74.53, 0.729}, 
 {"JOR", "Asia", "Jordan", "2021-04-11", 665735., 3340., 4689.714, 7773., 
  65., 81.714, 65248.051, 327.35, 459.634, 761.824, 6.371, 8.009, 0.72, "", 
  "", "", "", "", "", "", "", 26644., 6.320767*^6, 619.492, 2.611, 35628., 
  3.492, 0.132, 7.6, "tests performed", "", "", "", "", 17664., "", "", "", 
  1731., 70.37, 1.020314*^7, 109.285, 23.2, 3.81, 2.361, 8337.49, 0.1, 
  208.257, 11.75, "", "", "", 1.4, 74.53, 0.729}, 
 {"JOR", "Asia", "Jordan", "2021-04-12", 669300., 3565., 4265.143, 7855., 
  82., 81.714, 65597.453, 349.402, 418.023, 769.861, 8.037, 8.009, 0.7, "", 
  "", "", "", "", "", "", "", 27673., 6.34844*^6, 622.205, 2.712, 33406., 
  3.274, 0.128, 7.8, "tests performed", "", "", "", "", 18475., "", "", "", 
  1811., 70.37, 1.020314*^7, 109.285, 23.2, 3.81, 2.361, 8337.49, 0.1, 
  208.257, 11.75, "", "", "", 1.4, 74.53, 0.729}, 
 {"JOR", "Asia", "Jordan", "2021-04-13", 672090., 2790., 3805.857, 7937., 
  82., 79.143, 65870.899, 273.445, 373.008, 777.898, 8.037, 7.757, 0.7, "", 
  "", "", "", "", "", "", "", 23823., 6.372263*^6, 624.539, 2.335, 30511., 
  2.99, 0.125, 8., "tests performed", "", "", "", "", 19287., "", "", "", 
  1890., 70.37, 1.020314*^7, 109.285, 23.2, 3.81, 2.361, 8337.49, 0.1, 
  208.257, 11.75, "", "", "", 1.4, 74.53, 0.729}, 
 {"JOR", "Asia", "Jordan", "2021-04-14", 676175., 4085., 3642., 7987., 50., 
  74., 66271.266, 400.367, 356.949, 782.798, 4.9, 7.253, 0.7, "", "", "", "", 
  "", "", "", "", 32296., 6.404559*^6, 627.705, 3.165, 29377., 2.879, 0.124, 
  8.1, "tests performed", 665226., 543095., 122131., "", 20099., 6.52, 5.32, 
  1.2, 1970., 70.37, 1.020314*^7, 109.285, 23.2, 3.81, 2.361, 8337.49, 0.1, 
  208.257, 11.75, "", "", "", 1.4, 74.53, 0.729}, 
 {"JOR", "Asia", "Jordan", "2021-04-15", 679138., 2963., 3383.143, 8057., 
  70., 70.286, 66561.666, 290.401, 331.579, 789.659, 6.861, 6.889, 0.71, "", 
  "", "", "", "", "", "", "", 21761., 6.42632*^6, 629.837, 2.133, 26810., 
  2.628, 0.126, 7.9, "tests performed", "", "", "", "", 19137., "", "", "", 
  1876., 70.37, 1.020314*^7, 109.285, 23.2, 3.81, 2.361, 8337.49, 0.1, 
  208.257, 11.75, "", "", "", 1.4, 74.53, 0.729}, 
 {"JOR", "Asia", "Jordan", "2021-04-16", 681870., 2732., 3231.429, 8117., 
  60., 67.286, 66829.427, 267.761, 316.709, 795.539, 5.881, 6.595, 0.71, "", 
  "", "", "", "", "", "", "", 22013., 6.448333*^6, 631.995, 2.157, 25581., 
  2.507, 0.126, 7.9, "tests performed", "", "", "", "", 18175., "", "", "", 
  1781., 70.37, 1.020314*^7, 109.285, 23.2, 3.81, 2.361, 8337.49, 0.1, 
  208.257, 11.75, "", "", "", 1.4, 74.53, 0.729}, 
 {"JOR", "Asia", "Jordan", "2021-04-17", 683466., 1596., 3010.143, 8178., 
  61., 67.143, 66985.849, 156.422, 295.021, 801.518, 5.979, 6.581, 0.7, "", 
  "", "", "", "", "", "", "", 11385., 6.459718*^6, 633.111, 1.116, 23656., 
  2.319, 0.127, 7.9, "tests performed", "", "", "", "", 17213., "", "", "", 
  1687., 70.37, 1.020314*^7, 109.285, 23.2, 3.81, 2.361, 8337.49, 0.1, 
  208.257, 11.75, "", "", "", 1.4, 74.53, 0.729}, 
 {"JOR", "Asia", "Jordan", "2021-04-18", 685973., 2507., 2891.143, 8246., 
  68., 67.571, 67231.558, 245.709, 283.358, 808.183, 6.665, 6.623, 0.7, "", 
  "", "", "", "", "", "", "", 17846., 6.477564*^6, 634.86, 1.749, 22400., 
  2.195, 0.129, 7.7, "tests performed", "", "", "", "", 16251., "", "", "", 
  1593., 70.37, 1.020314*^7, 109.285, 23.2, 3.81, 2.361, 8337.49, 0.1, 
  208.257, 11.75, "", "", "", 1.4, 74.53, 0.729}, 
 {"JOR", "Asia", "Jordan", "2021-04-19", 689482., 3509., 2883.143, 8308., 
  62., 64.714, 67575.472, 343.914, 282.574, 814.259, 6.077, 6.343, 0.7, "", 
  "", "", "", "", "", "", "", 24956., 6.50252*^6, 637.306, 2.446, 22011., 
  2.157, 0.131, 7.6, "tests performed", 732052., 607381., 124671., "", 
  15289., 7.17, 5.95, 1.22, 1498., 70.37, 1.020314*^7, 109.285, 23.2, 3.81, 
  2.361, 8337.49, 0.1, 208.257, 11.75, "", "", "", 1.4, 74.53, 0.729}, 
 {"JOR", "Asia", "Jordan", "2021-04-20", 692181., 2699., 2870.143, 8372., 
  64., 62.143, 67839.998, 264.526, 281.3, 820.532, 6.273, 6.091, 0.7, "", "", 
  "", "", "", "", "", "", 19621., 6.522141*^6, 639.229, 1.923, 21411., 2.098, 
  0.134, 7.5, "tests performed", "", "", "", "", 15102., "", "", "", 1480., 
  70.37, 1.020314*^7, 109.285, 23.2, 3.81, 2.361, 8337.49, 0.1, 208.257, 
  11.75, "", "", "", 1.4, 74.53, 0.729}, {"JOR", "Asia", "Jordan", 
  "2021-04-21", 695390., 3209., 2745., 8429., 57., 63.143, 68154.509, 
  314.511, 269.035, 826.118, 5.587, 6.189, 0.7, "", "", "", "", "", "", "", 
  "", 24628., 6.546769*^6, 641.643, 2.414, 20316., 1.991, 0.135, 7.4, 
  "tests performed", "", "", "", "", 14914., "", "", "", 1462., 70.37, 
  1.020314*^7, 109.285, 23.2, 3.81, 2.361, 8337.49, 0.1, 208.257, 11.75, "", 
  "", "", 1.4, 74.53, 0.729}, {"JOR", "Asia", "Jordan", "2021-04-22", 
  697487., 2097., 2621.286, 8474., 45., 59.571, 68360.034, 205.525, 256.91, 
  830.529, 4.41, 5.839, 0.69, "", "", "", "", "", "", "", "", 18228., 
  6.564997*^6, 643.429, 1.787, 19811., 1.942, 0.132, 7.6, "tests performed", 
  "", "", "", "", 15689., "", "", "", 1538., 70.37, 1.020314*^7, 109.285, 
  23.2, 3.81, 2.361, 8337.49, 0.1, 208.257, 11.75, "", "", "", 1.4, 74.53, 
  0.729}, {"JOR", "Asia", "Jordan", "2021-04-23", 699164., 1677., 2470.571, 
  8514., 40., 56.714, 68524.395, 164.361, 242.138, 834.449, 3.92, 5.559, 
  0.69, "", "", "", "", "", "", "", "", 16827., 6.581824*^6, 645.078, 1.649, 
  19070., 1.869, 0.13, 7.7, "tests performed", "", "", "", "", 16463., "", 
  "", "", 1614., 70.37, 1.020314*^7, 109.285, 23.2, 3.81, 2.361, 8337.49, 
  0.1, 208.257, 11.75, "", "", "", 1.4, 74.53, 0.729}, 
 {"JOR", "Asia", "Jordan", "2021-04-24", 700423., 1259., 2422.429, 8563., 
  49., 55., 68647.789, 123.393, 237.42, 839.251, 4.802, 5.39, 0.68, "", "", 
  "", "", "", "", "", "", 11848., 6.593672*^6, 646.239, 1.161, 19136., 1.876, 
  0.127, 7.9, "tests performed", "", "", "", "", 17238., "", "", "", 1689., 
  70.37, 1.020314*^7, 109.285, 23.2, 3.81, 2.361, 8337.49, 0.1, 208.257, 
  11.75, "", "", "", 1.4, 74.53, 0.729}, {"JOR", "Asia", "Jordan", 
  "2021-04-25", 702154., 1731., 2311.571, 8615., 52., 52.714, 68817.442, 
  169.654, 226.555, 844.348, 5.096, 5.166, 0.67, "", "", "", "", "", "", "", 
  "", 16681., 6.610353*^6, 647.874, 1.635, 18970., 1.859, 0.122, 8.2, 
  "tests performed", "", "", "", "", 18012., "", "", "", 1765., 70.37, 
  1.020314*^7, 109.285, 23.2, 3.81, 2.361, 8337.49, 0.1, 208.257, 11.75, "", 
  "", "", 1.4, 74.53, 0.729}, {"JOR", "Asia", "Jordan", "2021-04-26", 
  704540., 2386., 2151.143, 8660., 45., 50.286, 69051.292, 233.85, 210.831, 
  848.758, 4.41, 4.928, 0.66, "", "", "", "", "", "", "", "", 20434., 
  6.630787*^6, 649.877, 2.003, 18324., 1.796, 0.117, 8.5, "tests performed", 
  "", "", "", "", 18787., "", "", "", 1841., 70.37, 1.020314*^7, 109.285, 
  23.2, 3.81, 2.361, 8337.49, 0.1, 208.257, 11.75, "", "", "", 1.4, 74.53, 
  0.729}, {"JOR", "Asia", "Jordan", "2021-04-27", 706355., 1815., 2024.857, 
  8707., 47., 47.857, 69229.178, 177.886, 198.454, 853.365, 4.606, 4.69, 
  0.66, "", "", "", "", "", "", "", "", 18853., 6.64964*^6, 651.725, 1.848, 
  18214., 1.785, 0.111, 9., "tests performed", "", "", "", "", 18787., "", 
  "", "", 1841., 70.37, 1.020314*^7, 109.285, 23.2, 3.81, 2.361, 8337.49, 
  0.1, 208.257, 11.75, "", "", "", 1.4, 74.53, 0.729}, 
 {"JOR", "Asia", "Jordan", "2021-04-28", 708265., 1910., 1839.286, 8754., 
  47., 46.429, 69416.376, 187.197, 180.267, 857.971, 4.606, 4.55, 0.66, "", 
  "", "", "", "", "", "", "", 18755., 6.668395*^6, 653.563, 1.838, 17375., 
  1.703, 0.106, 9.4, "tests performed", "", "", "", "", 18787., "", "", "", 
  1841., 70.37, 1.020314*^7, 109.285, 23.2, 3.81, 2.361, 8337.49, 0.1, 
  208.257, 11.75, "", "", "", 1.4, 74.53, 0.729}, 
 {"JOR", "Asia", "Jordan", "2021-04-29", 709817., 1552., 1761.429, 8801., 
  47., 46.714, 69568.486, 152.11, 172.636, 862.578, 4.606, 4.578, 0.66, "", 
  "", "", "", "", "", "", "", 17112., 6.685507*^6, 655.24, 1.677, 17216., 
  1.687, 0.102, 9.8, "tests performed", 919922., 699328., 220594., "", 
  18787., 9.02, 6.85, 2.16, 1841., 70.37, 1.020314*^7, 109.285, 23.2, 3.81, 
  2.361, 8337.49, 0.1, 208.257, 11.75, "", "", "", 1.4, 74.53, 0.729}, 
 {"JOR", "Asia", "Jordan", "2021-04-30", 711373., 1556., 1744.143, 8836., 
  35., 46., 69720.988, 152.502, 170.942, 866.008, 3.43, 4.508, 0.66, "", "", 
  "", "", "", "", "", "", 19377., 6.704884*^6, 657.139, 1.899, 17580., 1.723, 
  0.099, 10.1, "tests performed", "", "", "", "", 20992., "", "", "", 2057., 
  70.37, 1.020314*^7, 109.285, 23.2, 3.81, 2.361, 8337.49, 0.1, 208.257, 
  11.75, "", "", "", 1.4, 74.53, 0.729}, {"JOR", "Asia", "Jordan", 
  "2021-05-01", 712077., 704., 1664.857, 8871., 35., 44., 69789.986, 68.998, 
  163.171, 869.438, 3.43, 4.312, 0.64, "", "", "", "", "", "", "", "", 9472., 
  6.714356*^6, 658.068, 0.928, 17241., 1.69, 0.097, 10.4, "tests performed", 
  "", "", "", "", 23198., "", "", "", 2274., 70.37, 1.020314*^7, 109.285, 
  23.2, 3.81, 2.361, 8337.49, 0.1, 208.257, 11.75, "", "", "", 1.4, 74.53, 
  0.729}, {"JOR", "Asia", "Jordan", "2021-05-02", 712901., 824., 1535.286, 
  8897., 26., 40.286, 69870.746, 80.759, 150.472, 871.986, 2.548, 3.948, 
  0.63, "", "", "", "", "", "", "", "", 13244., 6.7276*^6, 659.366, 1.298, 
  16750., 1.642, 0.092, 10.9, "tests performed", "", "", "", "", 25403., "", 
  "", "", 2490., 70.37, 1.020314*^7, 109.285, 23.2, 3.81, 2.361, 8337.49, 
  0.1, 208.257, 11.75, "", "", "", 1.4, 74.53, 0.729}, 
 {"JOR", "Asia", "Jordan", "2021-05-03", 714173., 1272., 1376.143, 8925., 
  28., 37.857, 69995.413, 124.668, 134.874, 874.731, 2.744, 3.71, 0.62, "", 
  "", "", "", "", "", "", "", 16122., 6.743722*^6, 660.946, 1.58, 16134., 
  1.581, 0.085, 11.7, "tests performed", "", "", "", "", 27609., "", "", "", 
  2706., 70.37, 1.020314*^7, 109.285, 23.2, 3.81, 2.361, 8337.49, 0.1, 
  208.257, 11.75, "", "", "", 1.4, 74.53, 0.729}, 
 {"JOR", "Asia", "Jordan", "2021-05-04", 715703., 1530., 1335.429, 8955., 
  30., 35.429, 70145.367, 149.954, 130.884, 877.671, 2.94, 3.472, 0.63, "", 
  "", "", "", "", "", "", "", 19676., 6.763398*^6, 662.874, 1.928, 16251., 
  1.593, 0.082, 12.2, "tests performed", 1.091048*^6, 805020., 286028., "", 
  29814., 10.69, 7.89, 2.8, 2922., 70.37, 1.020314*^7, 109.285, 23.2, 3.81, 
  2.361, 8337.49, 0.1, 208.257, 11.75, "", "", "", 1.4, 74.53, 0.729}, 
 {"JOR", "Asia", "Jordan", "2021-05-05", 716923., 1220., 1236.857, 8988., 
  33., 33.429, 70264.938, 119.571, 121.223, 880.905, 3.234, 3.276, 0.63, "", 
  "", "", "", "", "", "", "", 17877., 6.781275*^6, 664.626, 1.752, 16126., 
  1.58, 0.077, 13., "tests performed", "", "", "", "", 30487., "", "", "", 
  2988., 70.37, 1.020314*^7, 109.285, 23.2, 3.81, 2.361, 8337.49, 0.1, 
  208.257, 11.75, "", "", "", 1.4, 74.53, 0.729}, 
 {"JOR", "Asia", "Jordan", "2021-05-06", 717930., 1007., 1159., 9014., 26., 
  30.429, 70363.633, 98.695, 113.592, 883.454, 2.548, 2.982, 0.62, "", "", 
  "", "", "", "", "", "", 16841., 6.798116*^6, 666.277, 1.651, 16087., 1.577, 
  0.072, 13.9, "tests performed", "", "", "", "", 31159., "", "", "", 3054., 
  70.37, 1.020314*^7, 109.285, 23.2, 3.81, 2.361, 8337.49, 0.1, 208.257, 
  11.75, "", "", "", 1.4, 74.53, 0.729}, {"JOR", "Asia", "Jordan", 
  "2021-05-07", 718632., 702., 1037., 9047., 33., 30.143, 70432.436, 68.802, 
  101.635, 886.688, 3.234, 2.954, 0.62, "", "", "", "", "", "", "", "", 
  16288., 6.814404*^6, 667.873, 1.596, 15646., 1.533, 0.066, 15.1, 
  "tests performed", "", "", "", "", 29626., "", "", "", 2904., 70.37, 
  1.020314*^7, 109.285, 23.2, 3.81, 2.361, 8337.49, 0.1, 208.257, 11.75, "", 
  "", "", 1.4, 74.53, 0.729}, {"JOR", "Asia", "Jordan", "2021-05-08", 
  719233., 601., 1022.286, 9076., 29., 29.286, 70491.339, 58.903, 100.193, 
  889.53, 2.842, 2.87, 0.62, "", "", "", "", "", "", "", "", 10098., 
  6.824502*^6, 668.863, 0.99, 15735., 1.542, 0.065, 15.4, "tests performed", 
  "", "", "", "", 28093., "", "", "", 2753., 70.37, 1.020314*^7, 109.285, 
  23.2, 3.81, 2.361, 8337.49, 0.1, 208.257, 11.75, "", "", "", 1.4, 74.53, 
  0.729}, {"JOR", "Asia", "Jordan", "2021-05-09", 719233., 0., 904.571, 
  9076., 0., 25.571, 70491.339, 0., 88.656, 889.53, 0., 2.506, 0.61, "", "", 
  "", "", "", "", "", "", 14968., 6.83947*^6, 670.33, 1.467, 15981., 1.566, 
  0.057, 17.7, "tests performed", "", "", "", "", 26559., "", "", "", 2603., 
  70.37, 1.020314*^7, 109.285, 23.2, 3.81, 2.361, 8337.49, 0.1, 208.257, 
  11.75, "", "", "", 1.4, 74.53, 0.729}, {"JOR", "Asia", "Jordan", 
  "2021-05-10", 720998., 1765., 975., 9125., 49., 28.571, 70664.325, 172.986, 
  95.559, 894.333, 4.802, 2.8, 0.62, "", "", "", "", "", "", "", "", 18455., 
  6.857925*^6, 672.139, 1.809, 16315., 1.599, 0.06, 16.7, "tests performed", 
  "", "", "", "", 25026., "", "", "", 2453., 70.37, 1.020314*^7, 109.285, 
  23.2, 3.81, 2.361, 8337.49, 0.1, 208.257, 11.75, "", "", "", 1.4, 74.53, 
  0.729}, {"JOR", "Asia", "Jordan", "2021-05-11", 721853., 855., 878.571, 
  9151., 26., 28., 70748.123, 83.798, 86.108, 896.881, 2.548, 2.744, 0.61, 
  "", "", "", "", "", "", "", "", 19732., 6.877657*^6, 674.073, 1.934, 
  16323., 1.6, 0.054, 18.6, "tests performed", "", "", "", "", 23493., "", 
  "", "", 2303., 70.37, 1.020314*^7, 109.285, 23.2, 3.81, 2.361, 8337.49, 
  0.1, 208.257, 11.75, "", "", "", 1.4, 74.53, 0.729}, 
 {"JOR", "Asia", "Jordan", "2021-05-12", 721853., 0., 704.286, 9151., 0., 
  23.286, 70748.123, 0., 69.026, 896.881, 0., 2.282, 0.61, "", "", "", "", 
  "", "", "", "", 15604., 6.893261*^6, 675.602, 1.529, 15998., 1.568, 0.044, 
  22.7, "tests performed", "", "", "", "", 23493., "", "", "", 2303., 56.48, 
  1.020314*^7, 109.285, 23.2, 3.81, 2.361, 8337.49, 0.1, 208.257, 11.75, "", 
  "", "", 1.4, 74.53, 0.729}, {"JOR", "Asia", "Jordan", "2021-05-13", 
  722754., 901., 689.143, 9203., 52., 27., 70836.429, 88.306, 67.542, 
  901.977, 5.096, 2.646, 0.62, "", "", "", "", "", "", "", "", 10417., 
  6.903678*^6, 676.623, 1.021, 15080., 1.478, 0.046, 21.9, "tests performed", 
  "", "", "", "", 23493., "", "", "", 2303., 56.48, 1.020314*^7, 109.285, 
  23.2, 3.81, 2.361, 8337.49, 0.1, 208.257, 11.75, "", "", "", 1.4, 74.53, 
  0.729}, {"JOR", "Asia", "Jordan", "2021-05-14", 722754., 0., 588.857, 
  9203., 0., 22.286, 70836.429, 0., 57.713, 901.977, 0., 2.184, 0.63, "", "", 
  "", "", "", "", "", "", 9226., 6.912958*^6, 677.532, 0.904, 14079., 1.38, 
  0.042, 23.9, "tests performed", "", "", "", "", 23493., "", "", "", 2303., 
  56.48, 1.020314*^7, 109.285, 23.2, 3.81, 2.361, 8337.49, 0.1, 208.257, 
  11.75, "", "", "", 1.4, 74.53, 0.729}, {"JOR", "Asia", "Jordan", 
  "2021-05-15", 722754., 0., 503., 9203., 0., 18.143, 70836.429, 0., 49.299, 
  901.977, 0., 1.778, 0.66, "", "", "", "", "", "", "", "", 8857., 
  6.921815*^6, 678.4, 0.868, 13902., 1.363, 0.036, 27.6, "tests performed", 
  "", "", "", "", 23493., "", "", "", 2303., 56.48, 1.020314*^7, 109.285, 
  23.2, 3.81, 2.361, 8337.49, 0.1, 208.257, 11.75, "", "", "", 1.4, 74.53, 
  0.729}, {"JOR", "Asia", "Jordan", "2021-05-16", 724154., 1400., 703., 
  9259., 56., 26.143, 70973.641, 137.213, 68.9, 907.466, 5.489, 2.562, 0.7, 
  "", "", "", "", "", "", "", "", 19177., 6.940992*^6, 680.28, 1.88, 14503., 
  1.421, 0.048, 20.6, "tests performed", "", "", "", "", 23493., "", "", "", 
  2303., 49.07, 1.020314*^7, 109.285, 23.2, 3.81, 2.361, 8337.49, 0.1, 
  208.257, 11.75, "", "", "", 1.4, 74.53, 0.729}, 
 {"JOR", "Asia", "Jordan", "2021-05-17", 725258., 1104., 608.571, 9276., 17., 
  21.571, 71081.843, 108.202, 59.646, 909.132, 1.666, 2.114, 0.67, "", "", 
  "", "", "", "", "", "", 31185., 6.972177*^6, 683.336, 3.056, 16322., 1.6, 
  0.037, 26.8, "tests performed", "", "", "", "", 23493., "", "", "", 2303., 
  49.07, 1.020314*^7, 109.285, 23.2, 3.81, 2.361, 8337.49, 0.1, 208.257, 
  11.75, "", "", "", 1.4, 74.53, 0.729}, {"JOR", "Asia", "Jordan", 
  "2021-05-18", 726432., 1174., 654.143, 9295., 19., 20.571, 71196.906, 
  115.063, 64.112, 910.994, 1.862, 2.016, 0.65, "", "", "", "", "", "", "", 
  "", 29802., 7.001979*^6, 686.257, 2.921, 17760., 1.741, 0.037, 27.2, 
  "tests performed", 1.41995*^6, 1.034808*^6, 385142., "", 23493., 13.92, 
  10.14, 3.77, 2303., 49.07, 1.020314*^7, 109.285, 23.2, 3.81, 2.361, 
  8337.49, 0.1, 208.257, 11.75, "", "", "", 1.4, 74.53, 0.729}, 
 {"JOR", "Asia", "Jordan", "2021-05-19", 726432., 0., 654.143, 9295., 0., 
  20.571, 71196.906, 0., 64.112, 910.994, 0., 2.016, 0.6, "", "", "", "", "", 
  "", "", "", 32690., 7.034669*^6, 689.461, 3.204, 20201., 1.98, 0.032, 30.9, 
  "tests performed", "", "", "", "", 26031., "", "", "", 2551., 49.07, 
  1.020314*^7, 109.285, 23.2, 3.81, 2.361, 8337.49, 0.1, 208.257, 11.75, "", 
  "", "", 1.4, 74.53, 0.729}, {"JOR", "Asia", "Jordan", "2021-05-20", 
  726432., 0., 525.429, 9295., 0., 13.143, 71196.906, 0., 51.497, 910.994, 
  0., 1.288, 0.56, "", "", "", "", "", "", "", "", 26307., 7.060976*^6, 
  692.04, 2.578, 22471., 2.202, 0.023, 42.8, "tests performed", "", "", "", 
  "", 28568., "", "", "", 2800., 49.07, 1.020314*^7, 109.285, 23.2, 3.81, 
  2.361, 8337.49, 0.1, 208.257, 11.75, "", "", "", 1.4, 74.53, 0.729}, 
 {"JOR", "Asia", "Jordan", "2021-05-21", 726432., 0., 525.429, 9295., 0., 
  13.143, 71196.906, 0., 51.497, 910.994, 0., 1.288, 0.57, "", "", "", "", 
  "", "", "", "", 20126., 7.081102*^6, 694.012, 1.973, 24021., 2.354, 0.022, 
  45.7, "tests performed", "", "", "", "", 31106., "", "", "", 3049., 49.07, 
  1.020314*^7, 109.285, 23.2, 3.81, 2.361, 8337.49, 0.1, 208.257, 11.75, "", 
  "", "", 1.4, 74.53, 0.729}, {"JOR", "Asia", "Jordan", "2021-05-22", 
  726432., 0., 525.429, 9295., 0., 13.143, 71196.906, 0., 51.497, 910.994, 
  0., 1.288, 0.58, "", "", "", "", "", "", "", "", 15735., 7.096837*^6, 
  695.554, 1.542, 25003., 2.451, 0.021, 47.6, "tests performed", "", "", "", 
  "", 33643., "", "", "", 3297., 49.07, 1.020314*^7, 109.285, 23.2, 3.81, 
  2.361, 8337.49, 0.1, 208.257, 11.75, "", "", "", 1.4, 74.53, 0.729}, 
 {"JOR", "Asia", "Jordan", "2021-05-23", 726432., 0., 325.429, 9295., 0., 
  5.143, 71196.906, 0., 31.895, 910.994, 0., 0.504, 0.6, "", "", "", "", "", 
  "", "", "", 22060., 7.118897*^6, 697.716, 2.162, 25415., 2.491, 0.013, 
  78.1, "tests performed", "", "", "", "", 36181., "", "", "", 3546., 49.07, 
  1.020314*^7, 109.285, 23.2, 3.81, 2.361, 8337.49, 0.1, 208.257, 11.75, "", 
  "", "", 1.4, 74.53, 0.729}, {"JOR", "Asia", "Jordan", "2021-05-24", 
  731436., 5004., 882.571, 9384., 89., 15.429, 71687.343, 490.437, 86.5, 
  919.717, 8.723, 1.512, 0.64, "", "", "", "", "", "", "", "", 21048., 
  7.139945*^6, 699.779, 2.063, 23967., 2.349, 0.037, 27.2, "tests performed", 
  "", "", "", "", 38719., "", "", "", 3795., 49.07, 1.020314*^7, 109.285, 
  23.2, 3.81, 2.361, 8337.49, 0.1, 208.257, 11.75, "", "", "", 1.4, 74.53, 
  0.729}, {"JOR", "Asia", "Jordan", "2021-05-25", 731436., 0., 714.857, 
  9384., 0., 12.714, 71687.343, 0., 70.062, 919.717, 0., 1.246, 0.68, "", "", 
  "", "", "", "", "", "", 22408., 7.162353*^6, 701.975, 2.196, 22911., 2.245, 
  0.031, 32., "tests performed", "", "", "", "", 41256., "", "", "", 4043., 
  49.07, 1.020314*^7, 109.285, 23.2, 3.81, 2.361, 8337.49, 0.1, 208.257, 
  11.75, "", "", "", 1.4, 74.53, 0.729}, {"JOR", "Asia", "Jordan", 
  "2021-05-26", 731436., 0., 714.857, 9384., 0., 12.714, 71687.343, 0., 
  70.062, 919.717, 0., 1.246, 0.74, "", "", "", "", "", "", "", "", 20491., 
  7.182844*^6, 703.984, 2.008, 21168., 2.075, 0.034, 29.6, "tests performed", 
  1.75*^6, 1.3*^6, 450000., "", 41256., 17.15, 12.74, 4.41, 4043., 49.07, 
  1.020314*^7, 109.285, 23.2, 3.81, 2.361, 8337.49, 0.1, 208.257, 11.75, "", 
  "", "", 1.4, 74.53, 0.729}, {"JOR", "Asia", "Jordan", "2021-05-27", 
  734039., 2603., 1086.714, 9423., 39., 18.286, 71942.461, 255.118, 106.508, 
  923.539, 3.822, 1.792, 0.83, "", "", "", "", "", "", "", "", 24440., 
  7.207284*^6, 706.379, 2.395, 20901., 2.048, 0.052, 19.2, "tests performed", 
  1.879809*^6, 1.389247*^6, 490562., 129809., 53907., 18.42, 13.62, 4.81, 
  5283., 49.07, 1.020314*^7, 109.285, 23.2, 3.81, 2.361, 8337.49, 0.1, 
  208.257, 11.75, "", "", "", 1.4, 74.53, 0.729}, 
 {"JOR", "Asia", "Jordan", "2021-05-28", 734659., 620., 1175.286, 9436., 13., 
  20.143, 72003.226, 60.766, 115.189, 924.813, 1.274, 1.974, 0.82, "", "", 
  "", "", "", "", "", "", 21672., 7.228956*^6, 708.503, 2.124, 21122., 2.07, 
  0.056, 18., "tests performed", 1.904235*^6, 1.412419*^6, 491816., 24426., 
  51502., 18.66, 13.84, 4.82, 5048., 49.07, 1.020314*^7, 109.285, 23.2, 3.81, 
  2.361, 8337.49, 0.1, 208.257, 11.75, "", "", "", 1.4, 74.53, 0.729}, 
 {"JOR", "Asia", "Jordan", "2021-05-29", 734659., 0., 1175.286, 9436., 0., 
  20.143, 72003.226, 0., 115.189, 924.813, 0., 1.974, 0.81, "", "", "", "", 
  "", "", "", "", 16196., 7.245152*^6, 710.09, 1.587, 21188., 2.077, 0.055, 
  18., "tests performed", "", "", "", "", 52017., "", "", "", 5098., 49.07, 
  1.020314*^7, 109.285, 23.2, 3.81, 2.361, 8337.49, 0.1, 208.257, 11.75, "", 
  "", "", 1.4, 74.53, 0.729}, {"JOR", "Asia", "Jordan", "2021-05-30", 
  734659., 0., 1175.286, 9436., 0., 20.143, 72003.226, 0., 115.189, 924.813, 
  0., 1.974, 0.82, "", "", "", "", "", "", "", "", 15346., 7.260498*^6, 
  711.594, 1.504, 20229., 1.983, 0.058, 17.2, "tests performed", "", "", "", 
  "", 52532., "", "", "", 5149., 49.07, 1.020314*^7, 109.285, 23.2, 3.81, 
  2.361, 8337.49, 0.1, 208.257, 11.75, "", "", "", 1.4, 74.53, 0.729}, 
 {"JOR", "Asia", "Jordan", "2021-05-31", 736534., 1875., 728.286, 9462., 26., 
  11.143, 72186.993, 183.767, 71.379, 927.362, 2.548, 1.092, 0.85, "", "", 
  "", "", "", "", "", "", "", "", "", "", 20234., 1.983, 0.036, 27.8, 
  "tests performed", "", "", "", "", 53047., "", "", "", 5199., 49.07, 
  1.020314*^7, 109.285, 23.2, 3.81, 2.361, 8337.49, 0.1, 208.257, 11.75, "", 
  "", "", 1.4, 74.53, 0.729}, {"JOR", "Asia", "Jordan", "2021-06-01", 
  737284., 750., 835.429, 9472., 10., 12.571, 72260.5, 73.507, 81.88, 
  928.342, 0.98, 1.232, 0.85, "", "", "", "", "", "", "", "", "", "", "", "", 
  20045., 1.965, 0.042, 24., "tests performed", "", "", "", "", 53562., "", 
  "", "", 5250., 49.07, 1.020314*^7, 109.285, 23.2, 3.81, 2.361, 8337.49, 
  0.1, 208.257, 11.75, "", "", "", 1.4, 74.53, 0.729}, 
 {"JOR", "Asia", "Jordan", "2021-06-02", 737888., 604., 921.714, 9489., 17., 
  15., 72319.698, 59.197, 90.336, 930.008, 1.666, 1.47, 0.85, "", "", "", "", 
  "", "", "", "", "", "", "", "", 20130., 1.973, 0.046, 21.8, 
  "tests performed", "", "", "", "", 54077., "", "", "", 5300., "", 
  1.020314*^7, 109.285, 23.2, 3.81, 2.361, 8337.49, 0.1, 208.257, 11.75, "", 
  "", "", 1.4, 74.53, 0.729}, {"JOR", "Asia", "Jordan", "2021-06-03", 
  738521., 633., 640.286, 9500., 11., 11., 72381.737, 62.04, 62.754, 931.086, 
  1.078, 1.078, 0.83, "", "", "", "", "", "", "", "", "", "", "", "", 19651., 
  1.926, 0.033, 30.7, "tests performed", "", "", "", "", 41941., "", "", "", 
  4111., "", 1.020314*^7, 109.285, 23.2, 3.81, 2.361, 8337.49, 0.1, 208.257, 
  11.75, "", "", "", 1.4, 74.53, 0.729}, {"JOR", "Asia", "Jordan", 
  "2021-06-04", 739015., 494., 622.286, 9509., 9., 10.429, 72430.154, 48.416, 
  60.99, 931.968, 0.882, 1.022, 0.85, "", "", "", "", "", "", "", "", "", "", 
  "", "", 19567., 1.918, 0.032, 31.4, "tests performed", "", "", "", "", 
  44860., "", "", "", 4397., "", 1.020314*^7, 109.285, 23.2, 3.81, 2.361, 
  8337.49, 0.1, 208.257, 11.75, "", "", "", 1.4, 74.53, 0.729}, 
 {"JOR", "Asia", "Jordan", "2021-06-05", 739319., 304., 665.714, 9516., 7., 
  11.429, 72459.949, 29.795, 65.246, 932.654, 0.686, 1.12, 0.86, "", "", "", 
  "", "", "", "", "", "", "", "", "", 20265., 1.986, 0.033, 30.4, 
  "tests performed", "", "", "", "", 44860., "", "", "", 4397., "", 
  1.020314*^7, 109.285, 23.2, 3.81, 2.361, 8337.49, 0.1, 208.257, 11.75, "", 
  "", "", 1.4, 74.53, 0.729}, {"JOR", "Asia", "Jordan", "2021-06-06", 
  739847., 528., 741.143, 9530., 14., 13.429, 72511.697, 51.749, 72.639, 
  934.026, 1.372, 1.316, 0.86, "", "", "", "", "", "", "", "", "", "", "", 
  "", 21085., 2.067, 0.035, 28.4, "tests performed", 2.307978*^6, 
  1.748084*^6, 559894., "", 44860., 22.62, 17.13, 5.49, 4397., "", 
  1.020314*^7, 109.285, 23.2, 3.81, 2.361, 8337.49, 0.1, 208.257, 11.75, "", 
  "", "", 1.4, 74.53, 0.729}, {"JOR", "Asia", "Jordan", "2021-06-07", 
  739847., 0., 473.286, 9530., 0., 9.714, 72511.697, 0., 46.386, 934.026, 0., 
  0.952, "", "", "", "", "", "", "", "", "", 22128., 7.429181*^6, 728.127, 
  2.169, 21085., 2.067, 0.022, 44.6, "tests performed", "", "", "", "", "", 
  "", "", "", "", "", 1.020314*^7, 109.285, 23.2, 3.81, 2.361, 8337.49, 0.1, 
  208.257, 11.75, "", "", "", 1.4, 74.53, 0.729}, 
 {"KAZ", "Asia", "Kazakhstan", "2020-03-13", 4., 4., "", "", "", "", 0.213, 
  0.213, "", "", "", "", "", "", "", "", "", "", "", "", "", "", 126., 0.007, 
  "", "", "", "", "", "tests performed", "", "", "", "", "", "", "", "", "", 
  22.22, 1.8776707*^7, 6.681, 30.6, 6.991, 4.625, 24055.588, 0.1, 466.792, 
  7.11, 7., 43.1, 98.999, 6.7, 73.6, 0.825}, {"KAZ", "Asia", "Kazakhstan", 
  "2020-03-14", 6., 2., "", "", "", "", 0.32, 0.107, "", "", "", "", "", "", 
  "", "", "", "", "", "", "", 319., 445., 0.024, 0.017, "", "", "", "", 
  "tests performed", "", "", "", "", "", "", "", "", "", 22.22, 1.8776707*^7, 
  6.681, 30.6, 6.991, 4.625, 24055.588, 0.1, 466.792, 7.11, 7., 43.1, 98.999, 
  6.7, 73.6, 0.825}, {"KAZ", "Asia", "Kazakhstan", "2020-03-15", 9., 3., "", 
  "", "", "", 0.479, 0.16, "", "", "", "", "", "", "", "", "", "", "", "", 
  "", 207., 652., 0.035, 0.011, "", "", "", "", "tests performed", "", "", 
  "", "", "", "", "", "", "", 22.22, 1.8776707*^7, 6.681, 30.6, 6.991, 4.625, 
  24055.588, 0.1, 466.792, 7.11, 7., 43.1, 98.999, 6.7, 73.6, 0.825}, 
 {"KAZ", "Asia", "Kazakhstan", "2020-03-16", 10., 1., "", "", "", "", 0.533, 
  0.053, "", "", "", "", "", "", "", "", "", "", "", "", "", 386., 1038., 
  0.055, 0.021, "", "", "", "", "tests performed", "", "", "", "", "", "", 
  "", "", "", 47.22, 1.8776707*^7, 6.681, 30.6, 6.991, 4.625, 24055.588, 0.1, 
  466.792, 7.11, 7., 43.1, 98.999, 6.7, 73.6, 0.825}, 
 {"KAZ", "Asia", "Kazakhstan", "2020-03-17", 33., 23., "", "", "", "", 1.757, 
  1.225, "", "", "", "", "", "", "", "", "", "", "", "", "", 932., 1970., 
  0.105, 0.05, "", "", "", "", "tests performed", "", "", "", "", "", "", "", 
  "", "", 47.22, 1.8776707*^7, 6.681, 30.6, 6.991, 4.625, 24055.588, 0.1, 
  466.792, 7.11, 7., 43.1, 98.999, 6.7, 73.6, 0.825}, 
 {"KAZ", "Asia", "Kazakhstan", "2020-03-18", 35., 2., 5., "", "", 0., 1.864, 
  0.107, 0.266, "", "", 0., "", "", "", "", "", "", "", "", "", 264., 2234., 
  0.119, 0.014, "", "", "", "", "tests performed", "", "", "", "", "", "", 
  "", "", "", 55.56, 1.8776707*^7, 6.681, 30.6, 6.991, 4.625, 24055.588, 0.1, 
  466.792, 7.11, 7., 43.1, 98.999, 6.7, 73.6, 0.825}, 
 {"KAZ", "Asia", "Kazakhstan", "2020-03-19", 44., 9., 6.286, "", "", 0., 
  2.343, 0.479, 0.335, "", "", 0., "", "", "", "", "", "", "", "", "", 1050., 
  3284., 0.175, 0.056, "", "", "", "", "tests performed", "", "", "", "", "", 
  "", "", "", "", 80.09, 1.8776707*^7, 6.681, 30.6, 6.991, 4.625, 24055.588, 
  0.1, 466.792, 7.11, 7., 43.1, 98.999, 6.7, 73.6, 0.825}, 
 {"KAZ", "Asia", "Kazakhstan", "2020-03-20", 49., 5., 6.429, "", "", 0., 
  2.61, 0.266, 0.342, "", "", 0., "", "", "", "", "", "", "", "", "", 816., 
  4100., 0.218, 0.043, 568., 0.03, 0.011, 88.3, "tests performed", "", "", 
  "", "", "", "", "", "", "", 80.09, 1.8776707*^7, 6.681, 30.6, 6.991, 4.625, 
  24055.588, 0.1, 466.792, 7.11, 7., 43.1, 98.999, 6.7, 73.6, 0.825}, 
 {"KAZ", "Asia", "Kazakhstan", "2020-03-21", 53., 4., 6.714, "", "", 0., 
  2.823, 0.213, 0.358, "", "", 0., "", "", "", "", "", "", "", "", "", 1175., 
  5275., 0.281, 0.063, 690., 0.037, 0.01, 102.8, "tests performed", "", "", 
  "", "", "", "", "", "", "", 80.09, 1.8776707*^7, 6.681, 30.6, 6.991, 4.625, 
  24055.588, 0.1, 466.792, 7.11, 7., 43.1, 98.999, 6.7, 73.6, 0.825}, 
 {"KAZ", "Asia", "Kazakhstan", "2020-03-22", 61., 8., 7.429, "", "", 0., 
  3.249, 0.426, 0.396, "", "", 0., "", "", "", "", "", "", "", "", "", 1233., 
  6508., 0.347, 0.066, 837., 0.045, 0.009, 112.7, "tests performed", "", "", 
  "", "", "", "", "", "", "", 80.09, 1.8776707*^7, 6.681, 30.6, 6.991, 4.625, 
  24055.588, 0.1, 466.792, 7.11, 7., 43.1, 98.999, 6.7, 73.6, 0.825}, 
 {"KAZ", "Asia", "Kazakhstan", "2020-03-23", 62., 1., 7.429, "", "", 0., 
  3.302, 0.053, 0.396, "", "", 0., "", "", "", "", "", "", "", "", "", 1754., 
  8262., 0.44, 0.093, 1032., 0.055, 0.007, 138.9, "tests performed", "", "", 
  "", "", "", "", "", "", "", 80.09, 1.8776707*^7, 6.681, 30.6, 6.991, 4.625, 
  24055.588, 0.1, 466.792, 7.11, 7., 43.1, 98.999, 6.7, 73.6, 0.825}, 
 {"KAZ", "Asia", "Kazakhstan", "2020-03-24", 72., 10., 5.571, "", "", 0., 
  3.835, 0.533, 0.297, "", "", 0., "", "", "", "", "", "", "", "", "", 1622., 
  9884., 0.526, 0.086, 1131., 0.06, 0.005, 203., "tests performed", "", "", 
  "", "", "", "", "", "", "", 80.09, 1.8776707*^7, 6.681, 30.6, 6.991, 4.625, 
  24055.588, 0.1, 466.792, 7.11, 7., 43.1, 98.999, 6.7, 73.6, 0.825}, 
 {"KAZ", "Asia", "Kazakhstan", "2020-03-25", 81., 9., 6.571, "", "", 0., 
  4.314, 0.479, 0.35, "", "", 0., "", "", "", "", "", "", "", "", "", 1465., 
  11349., 0.604, 0.078, 1302., 0.069, 0.005, 198.1, "tests performed", "", 
  "", "", "", "", "", "", "", "", 80.09, 1.8776707*^7, 6.681, 30.6, 6.991, 
  4.625, 24055.588, 0.1, 466.792, 7.11, 7., 43.1, 98.999, 6.7, 73.6, 0.825}, 
 {"KAZ", "Asia", "Kazakhstan", "2020-03-26", 111., 30., 9.571, 1., 1., 0.143, 
  5.912, 1.598, 0.51, 0.053, 0.053, 0.008, "", "", "", "", "", "", "", "", 
  "", 2111., 13460., 0.717, 0.112, 1454., 0.077, 0.007, 151.9, 
  "tests performed", "", "", "", "", "", "", "", "", "", 80.09, 1.8776707*^7, 
  6.681, 30.6, 6.991, 4.625, 24055.588, 0.1, 466.792, 7.11, 7., 43.1, 98.999, 
  6.7, 73.6, 0.825}, {"KAZ", "Asia", "Kazakhstan", "2020-03-27", 150., 39., 
  14.429, 1., 0., 0.143, 7.989, 2.077, 0.768, 0.053, 0., 0.008, 1.69, "", "", 
  "", "", "", "", "", "", 1687., 15147., 0.807, 0.09, 1578., 0.084, 0.009, 
  109.4, "tests performed", "", "", "", "", "", "", "", "", "", 80.09, 
  1.8776707*^7, 6.681, 30.6, 6.991, 4.625, 24055.588, 0.1, 466.792, 7.11, 7., 
  43.1, 98.999, 6.7, 73.6, 0.825}, {"KAZ", "Asia", "Kazakhstan", 
  "2020-03-28", 228., 78., 25., 1., 0., 0.143, 12.143, 4.154, 1.331, 0.053, 
  0., 0.008, 1.68, "", "", "", "", "", "", "", "", 1475., 16622., 0.885, 
  0.079, 1621., 0.086, 0.015, 64.8, "tests performed", "", "", "", "", "", 
  "", "", "", "", 80.09, 1.8776707*^7, 6.681, 30.6, 6.991, 4.625, 24055.588, 
  0.1, 466.792, 7.11, 7., 43.1, 98.999, 6.7, 73.6, 0.825}, 
 {"KAZ", "Asia", "Kazakhstan", "2020-03-29", 284., 56., 31.857, 1., 0., 
  0.143, 15.125, 2.982, 1.697, 0.053, 0., 0.008, 1.65, "", "", "", "", "", 
  "", "", "", 2696., 19318., 1.029, 0.144, 1830., 0.097, 0.017, 57.4, 
  "tests performed", "", "", "", "", "", "", "", "", "", 82.87, 1.8776707*^7, 
  6.681, 30.6, 6.991, 4.625, 24055.588, 0.1, 466.792, 7.11, 7., 43.1, 98.999, 
  6.7, 73.6, 0.825}, {"KAZ", "Asia", "Kazakhstan", "2020-03-30", 302., 18., 
  34.286, 1., 0., 0.143, 16.084, 0.959, 1.826, 0.053, 0., 0.008, 1.62, "", 
  "", "", "", "", "", "", "", 1695., 21013., 1.119, 0.09, 1822., 0.097, 
  0.019, 53.1, "tests performed", "", "", "", "", "", "", "", "", "", 92.13, 
  1.8776707*^7, 6.681, 30.6, 6.991, 4.625, 24055.588, 0.1, 466.792, 7.11, 7., 
  43.1, 98.999, 6.7, 73.6, 0.825}, {"KAZ", "Asia", "Kazakhstan", 
  "2020-03-31", 343., 41., 38.714, 2., 1., 0.286, 18.267, 2.184, 2.062, 
  0.107, 0.053, 0.015, 1.59, "", "", "", "", "", "", "", "", 9892., 30905., 
  1.646, 0.527, 3003., 0.16, 0.013, 77.6, "tests performed", "", "", "", "", 
  "", "", "", "", "", 92.13, 1.8776707*^7, 6.681, 30.6, 6.991, 4.625, 
  24055.588, 0.1, 466.792, 7.11, 7., 43.1, 98.999, 6.7, 73.6, 0.825}, 
 {"KAZ", "Asia", "Kazakhstan", "2020-04-01", 380., 37., 42.714, 3., 1., 
  0.429, 20.238, 1.971, 2.275, 0.16, 0.053, 0.023, 1.57, "", "", "", "", "", 
  "", "", "", 1914., 32819., 1.748, 0.102, 3067., 0.163, 0.014, 71.8, 
  "tests performed", "", "", "", "", "", "", "", "", "", 92.13, 1.8776707*^7, 
  6.681, 30.6, 6.991, 4.625, 24055.588, 0.1, 466.792, 7.11, 7., 43.1, 98.999, 
  6.7, 73.6, 0.825}, {"KAZ", "Asia", "Kazakhstan", "2020-04-02", 435., 55., 
  46.286, 3., 0., 0.286, 23.167, 2.929, 2.465, 0.16, 0., 0.015, 1.55, "", "", 
  "", "", "", "", "", "", 2372., 35191., 1.874, 0.126, 3104., 0.165, 0.015, 
  67.1, "tests performed", "", "", "", "", "", "", "", "", "", 92.13, 
  1.8776707*^7, 6.681, 30.6, 6.991, 4.625, 24055.588, 0.1, 466.792, 7.11, 7., 
  43.1, 98.999, 6.7, 73.6, 0.825}, {"KAZ", "Asia", "Kazakhstan", 
  "2020-04-03", 464., 29., 44.857, 6., 3., 0.714, 24.711, 1.544, 2.389, 0.32, 
  0.16, 0.038, 1.53, "", "", "", "", "", "", "", "", 7958., 43149., 2.298, 
  0.424, 4000., 0.213, 0.011, 89.2, "tests performed", "", "", "", "", "", 
  "", "", "", "", 92.13, 1.8776707*^7, 6.681, 30.6, 6.991, 4.625, 24055.588, 
  0.1, 466.792, 7.11, 7., 43.1, 98.999, 6.7, 73.6, 0.825}, 
 {"KAZ", "Asia", "Kazakhstan", "2020-04-04", 531., 67., 43.286, 5., -1., 
  0.571, 28.28, 3.568, 2.305, 0.266, -0.053, 0.03, 1.52, "", "", "", "", "", 
  "", "", "", 2403., 45552., 2.426, 0.128, 4133., 0.22, 0.01, 95.5, 
  "tests performed", "", "", "", "", "", "", "", "", "", 92.13, 1.8776707*^7, 
  6.681, 30.6, 6.991, 4.625, 24055.588, 0.1, 466.792, 7.11, 7., 43.1, 98.999, 
  6.7, 73.6, 0.825}, {"KAZ", "Asia", "Kazakhstan", "2020-04-05", 584., 53., 
  42.857, 6., 1., 0.714, 31.102, 2.823, 2.282, 0.32, 0.053, 0.038, 1.5, "", 
  "", "", "", "", "", "", "", 4970., 50522., 2.691, 0.265, 4458., 0.237, 
  0.01, 104., "tests performed", "", "", "", "", "", "", "", "", "", 92.13, 
  1.8776707*^7, 6.681, 30.6, 6.991, 4.625, 24055.588, 0.1, 466.792, 7.11, 7., 
  43.1, 98.999, 6.7, 73.6, 0.825}, {"KAZ", "Asia", "Kazakhstan", 
  "2020-04-06", 662., 78., 51.429, 6., 0., 0.714, 35.256, 4.154, 2.739, 0.32, 
  0., 0.038, 1.49, "", "", "", "", "", "", "", "", 2359., 52881., 2.816, 
  0.126, 4553., 0.242, 0.011, 88.5, "tests performed", "", "", "", "", "", 
  "", "", "", "", 92.13, 1.8776707*^7, 6.681, 30.6, 6.991, 4.625, 24055.588, 
  0.1, 466.792, 7.11, 7., 43.1, 98.999, 6.7, 73.6, 0.825}, 
 {"KAZ", "Asia", "Kazakhstan", "2020-04-07", 697., 35., 50.571, 6., 0., 
  0.571, 37.12, 1.864, 2.693, 0.32, 0., 0.03, 1.47, "", "", "", "", "", "", 
  "", "", 1886., 54767., 2.917, 0.1, 3409., 0.182, 0.015, 67.4, 
  "tests performed", "", "", "", "", "", "", "", "", "", 92.13, 1.8776707*^7, 
  6.681, 30.6, 6.991, 4.625, 24055.588, 0.1, 466.792, 7.11, 7., 43.1, 98.999, 
  6.7, 73.6, 0.825}, {"KAZ", "Asia", "Kazakhstan", "2020-04-08", 727., 30., 
  49.571, 7., 1., 0.571, 38.718, 1.598, 2.64, 0.373, 0.053, 0.03, 1.46, "", 
  "", "", "", "", "", "", "", 2008., 56775., 3.024, 0.107, 3422., 0.182, 
  0.014, 69., "tests performed", "", "", "", "", "", "", "", "", "", 92.13, 
  1.8776707*^7, 6.681, 30.6, 6.991, 4.625, 24055.588, 0.1, 466.792, 7.11, 7., 
  43.1, 98.999, 6.7, 73.6, 0.825}, {"KAZ", "Asia", "Kazakhstan", 
  "2020-04-09", 781., 54., 49.429, 8., 1., 0.714, 41.594, 2.876, 2.632, 
  0.426, 0.053, 0.038, 1.45, "", "", "", "", "", "", "", "", 2596., 59371., 
  3.162, 0.138, 3454., 0.184, 0.014, 69.9, "tests performed", "", "", "", "", 
  "", "", "", "", "", 92.13, 1.8776707*^7, 6.681, 30.6, 6.991, 4.625, 
  24055.588, 0.1, 466.792, 7.11, 7., 43.1, 98.999, 6.7, 73.6, 0.825}, 
 {"KAZ", "Asia", "Kazakhstan", "2020-04-10", 812., 31., 49.714, 10., 2., 
  0.571, 43.245, 1.651, 2.648, 0.533, 0.107, 0.03, 1.45, "", "", "", "", "", 
  "", "", "", 2584., 61955., 3.3, 0.138, 2687., 0.143, 0.019, 54., 
  "tests performed", "", "", "", "", "", "", "", "", "", 92.13, 1.8776707*^7, 
  6.681, 30.6, 6.991, 4.625, 24055.588, 0.1, 466.792, 7.11, 7., 43.1, 98.999, 
  6.7, 73.6, 0.825}, {"KAZ", "Asia", "Kazakhstan", "2020-04-11", 865., 53., 
  47.714, 10., 0., 0.714, 46.068, 2.823, 2.541, 0.533, 0., 0.038, 1.46, "", 
  "", "", "", "", "", "", "", 3901., 65856., 3.507, 0.208, 2901., 0.154, 
  0.016, 60.8, "tests performed", "", "", "", "", "", "", "", "", "", 92.13, 
  1.8776707*^7, 6.681, 30.6, 6.991, 4.625, 24055.588, 0.1, 466.792, 7.11, 7., 
  43.1, 98.999, 6.7, 73.6, 0.825}, {"KAZ", "Asia", "Kazakhstan", 
  "2020-04-12", 951., 86., 52.429, 10., 0., 0.571, 50.648, 4.58, 2.792, 
  0.533, 0., 0.03, 1.47, "", "", "", "", "", "", "", "", 3448., 69304., 
  3.691, 0.184, 2683., 0.143, 0.02, 51.2, "tests performed", "", "", "", "", 
  "", "", "", "", "", 92.13, 1.8776707*^7, 6.681, 30.6, 6.991, 4.625, 
  24055.588, 0.1, 466.792, 7.11, 7., 43.1, 98.999, 6.7, 73.6, 0.825}, 
 {"KAZ", "Asia", "Kazakhstan", "2020-04-13", 1091., 140., 61.286, 12., 2., 
  0.857, 58.104, 7.456, 3.264, 0.639, 0.107, 0.046, 1.47, "", "", "", "", "", 
  "", "", "", 3802., 73106., 3.893, 0.202, 2889., 0.154, 0.021, 47.1, 
  "tests performed", "", "", "", "", "", "", "", "", "", 92.13, 1.8776707*^7, 
  6.681, 30.6, 6.991, 4.625, 24055.588, 0.1, 466.792, 7.11, 7., 43.1, 98.999, 
  6.7, 73.6, 0.825}, {"KAZ", "Asia", "Kazakhstan", "2020-04-14", 1232., 141., 
  76.429, 14., 2., 1.143, 65.613, 7.509, 4.07, 0.746, 0.107, 0.061, 1.46, "", 
  "", "", "", "", "", "", "", 3798., 76904., 4.096, 0.202, 3162., 0.168, 
  0.024, 41.4, "tests performed", "", "", "", "", "", "", "", "", "", 92.13, 
  1.8776707*^7, 6.681, 30.6, 6.991, 4.625, 24055.588, 0.1, 466.792, 7.11, 7., 
  43.1, 98.999, 6.7, 73.6, 0.825}, {"KAZ", "Asia", "Kazakhstan", 
  "2020-04-15", 1295., 63., 81.143, 16., 2., 1.286, 68.968, 3.355, 4.321, 
  0.852, 0.107, 0.068, 1.45, "", "", "", "", "", "", "", "", 4455., 81359., 
  4.333, 0.237, 3512., 0.187, 0.023, 43.3, "tests performed", "", "", "", "", 
  "", "", "", "", "", 92.13, 1.8776707*^7, 6.681, 30.6, 6.991, 4.625, 
  24055.588, 0.1, 466.792, 7.11, 7., 43.1, 98.999, 6.7, 73.6, 0.825}, 
 {"KAZ", "Asia", "Kazakhstan", "2020-04-16", 1402., 107., 88.714, 17., 1., 
  1.286, 74.667, 5.699, 4.725, 0.905, 0.053, 0.068, 1.43, "", "", "", "", "", 
  "", "", "", 4376., 85735., 4.566, 0.233, 3766., 0.201, 0.024, 42.5, 
  "tests performed", "", "", "", "", "", "", "", "", "", 92.13, 1.8776707*^7, 
  6.681, 30.6, 6.991, 4.625, 24055.588, 0.1, 466.792, 7.11, 7., 43.1, 98.999, 
  6.7, 73.6, 0.825}, {"KAZ", "Asia", "Kazakhstan", "2020-04-17", 1546., 144., 
  104.857, 17., 0., 1., 82.336, 7.669, 5.584, 0.905, 0., 0.053, 1.42, "", "", 
  "", "", "", "", "", "", 6564., 92299., 4.916, 0.35, 4335., 0.231, 0.024, 
  41.3, "tests performed", "", "", "", "", "", "", "", "", "", 92.13, 
  1.8776707*^7, 6.681, 30.6, 6.991, 4.625, 24055.588, 0.1, 466.792, 7.11, 7., 
  43.1, 98.999, 6.7, 73.6, 0.825}, {"KAZ", "Asia", "Kazakhstan", 
  "2020-04-18", 1615., 69., 107.143, 17., 0., 1., 86.011, 3.675, 5.706, 
  0.905, 0., 0.053, 1.4, "", "", "", "", "", "", "", "", 8579., 100878., 
  5.373, 0.457, 5003., 0.266, 0.021, 46.7, "tests performed", "", "", "", "", 
  "", "", "", "", "", 92.13, 1.8776707*^7, 6.681, 30.6, 6.991, 4.625, 
  24055.588, 0.1, 466.792, 7.11, 7., 43.1, 98.999, 6.7, 73.6, 0.825}, 
 {"KAZ", "Asia", "Kazakhstan", "2020-04-19", 1676., 61., 103.571, 17., 0., 
  1., 89.26, 3.249, 5.516, 0.905, 0., 0.053, 1.39, "", "", "", "", "", "", 
  "", "", 7954., 108832., 5.796, 0.424, 5647., 0.301, 0.018, 54.5, 
  "tests performed", "", "", "", "", "", "", "", "", "", 92.13, 1.8776707*^7, 
  6.681, 30.6, 6.991, 4.625, 24055.588, 0.1, 466.792, 7.11, 7., 43.1, 98.999, 
  6.7, 73.6, 0.825}, {"KAZ", "Asia", "Kazakhstan", "2020-04-20", 1852., 176., 
  108.714, 19., 2., 1., 98.633, 9.373, 5.79, 1.012, 0.107, 0.053, 1.39, "", 
  "", "", "", "", "", "", "", 9117., 117949., 6.282, 0.486, 6406., 0.341, 
  0.017, 58.9, "tests performed", "", "", "", "", "", "", "", "", "", 92.13, 
  1.8776707*^7, 6.681, 30.6, 6.991, 4.625, 24055.588, 0.1, 466.792, 7.11, 7., 
  43.1, 98.999, 6.7, 73.6, 0.825}, {"KAZ", "Asia", "Kazakhstan", 
  "2020-04-21", 1995., 143., 109., 19., 0., 0.714, 106.249, 7.616, 5.805, 
  1.012, 0., 0.038, 1.38, "", "", "", "", "", "", "", "", 8778., 126727., 
  6.749, 0.467, 7118., 0.379, 0.015, 65.3, "tests performed", "", "", "", "", 
  "", "", "", "", "", 92.13, 1.8776707*^7, 6.681, 30.6, 6.991, 4.625, 
  24055.588, 0.1, 466.792, 7.11, 7., 43.1, 98.999, 6.7, 73.6, 0.825}, 
 {"KAZ", "Asia", "Kazakhstan", "2020-04-22", 2135., 140., 120., 19., 0., 
  0.429, 113.705, 7.456, 6.391, 1.012, 0., 0.023, 1.37, "", "", "", "", "", 
  "", "", "", 12480., 139207., 7.414, 0.665, 8264., 0.44, 0.015, 68.9, 
  "tests performed", "", "", "", "", "", "", "", "", "", 92.13, 1.8776707*^7, 
  6.681, 30.6, 6.991, 4.625, 24055.588, 0.1, 466.792, 7.11, 7., 43.1, 98.999, 
  6.7, 73.6, 0.825}, {"KAZ", "Asia", "Kazakhstan", "2020-04-23", 2289., 154., 
  126.714, 20., 1., 0.429, 121.906, 8.202, 6.748, 1.065, 0.053, 0.023, 1.35, 
  "", "", "", "", "", "", "", "", 14285., 153492., 8.175, 0.761, 9680., 
  0.516, 0.013, 76.4, "tests performed", "", "", "", "", "", "", "", "", "", 
  92.13, 1.8776707*^7, 6.681, 30.6, 6.991, 4.625, 24055.588, 0.1, 466.792, 
  7.11, 7., 43.1, 98.999, 6.7, 73.6, 0.825}, {"KAZ", "Asia", "Kazakhstan", 
  "2020-04-24", 2482., 193., 133.714, 25., 5., 1.143, 132.185, 10.279, 7.121, 
  1.331, 0.266, 0.061, 1.34, "", "", "", "", "", "", "", "", 11013., 164505., 
  8.761, 0.587, 10315., 0.549, 0.013, 77.1, "tests performed", "", "", "", 
  "", "", "", "", "", "", 92.13, 1.8776707*^7, 6.681, 30.6, 6.991, 4.625, 
  24055.588, 0.1, 466.792, 7.11, 7., 43.1, 98.999, 6.7, 73.6, 0.825}, 
 {"KAZ", "Asia", "Kazakhstan", "2020-04-25", 2601., 119., 140.857, 25., 0., 
  1.143, 138.523, 6.338, 7.502, 1.331, 0., 0.061, 1.32, "", "", "", "", "", 
  "", "", "", 15997., 180502., 9.613, 0.852, 11375., 0.606, 0.012, 80.8, 
  "tests performed", "", "", "", "", "", "", "", "", "", 92.13, 1.8776707*^7, 
  6.681, 30.6, 6.991, 4.625, 24055.588, 0.1, 466.792, 7.11, 7., 43.1, 98.999, 
  6.7, 73.6, 0.825}, {"KAZ", "Asia", "Kazakhstan", "2020-04-26", 2717., 116., 
  148.714, 25., 0., 1.143, 144.701, 6.178, 7.92, 1.331, 0., 0.061, 1.3, "", 
  "", "", "", "", "", "", "", 15796., 196298., 10.454, 0.841, 12495., 0.665, 
  0.012, 84., "tests performed", "", "", "", "", "", "", "", "", "", 92.13, 
  1.8776707*^7, 6.681, 30.6, 6.991, 4.625, 24055.588, 0.1, 466.792, 7.11, 7., 
  43.1, 98.999, 6.7, 73.6, 0.825}, {"KAZ", "Asia", "Kazakhstan", 
  "2020-04-27", 2835., 118., 140.429, 25., 0., 0.857, 150.985, 6.284, 7.479, 
  1.331, 0., 0.046, 1.29, "", "", "", "", "", "", "", "", 9262., 205560., 
  10.948, 0.493, 12516., 0.667, 0.011, 89.1, "tests performed", "", "", "", 
  "", "", "", "", "", "", 92.13, 1.8776707*^7, 6.681, 30.6, 6.991, 4.625, 
  24055.588, 0.1, 466.792, 7.11, 7., 43.1, 98.999, 6.7, 73.6, 0.825}, 
 {"KAZ", "Asia", "Kazakhstan", "2020-04-28", 3027., 192., 147.429, 25., 0., 
  0.857, 161.21, 10.225, 7.852, 1.331, 0., 0.046, 1.29, "", "", "", "", "", 
  "", "", "", 10716., 216276., 11.518, 0.571, 12793., 0.681, 0.012, 86.8, 
  "tests performed", "", "", "", "", "", "", "", "", "", 92.13, 1.8776707*^7, 
  6.681, 30.6, 6.991, 4.625, 24055.588, 0.1, 466.792, 7.11, 7., 43.1, 98.999, 
  6.7, 73.6, 0.825}, {"KAZ", "Asia", "Kazakhstan", "2020-04-29", 3138., 111., 
  143.286, 25., 0., 0.857, 167.122, 5.912, 7.631, 1.331, 0., 0.046, 1.28, "", 
  "", "", "", "", "", "", "", 16139., 232415., 12.378, 0.86, 13315., 0.709, 
  0.011, 92.9, "tests performed", "", "", "", "", "", "", "", "", "", 92.13, 
  1.8776707*^7, 6.681, 30.6, 6.991, 4.625, 24055.588, 0.1, 466.792, 7.11, 7., 
  43.1, 98.999, 6.7, 73.6, 0.825}, {"KAZ", "Asia", "Kazakhstan", 
  "2020-04-30", 3402., 264., 159., 25., 0., 0.714, 181.182, 14.06, 8.468, 
  1.331, 0., 0.038, 1.27, "", "", "", "", "", "", "", "", 17112., 249527., 
  13.289, 0.911, 13719., 0.731, 0.012, 86.3, "tests performed", "", "", "", 
  "", "", "", "", "", "", 92.13, 1.8776707*^7, 6.681, 30.6, 6.991, 4.625, 
  24055.588, 0.1, 466.792, 7.11, 7., 43.1, 98.999, 6.7, 73.6, 0.825}, 
 {"KAZ", "Asia", "Kazakhstan", "2020-05-01", 3597., 195., 159.286, 25., 0., 
  0., 191.567, 10.385, 8.483, 1.331, 0., 0., 1.26, "", "", "", "", "", "", 
  "", "", 19007., 268534., 14.301, 1.012, 14861., 0.791, 0.011, 93.3, 
  "tests performed", "", "", "", "", "", "", "", "", "", 89.35, 1.8776707*^7, 
  6.681, 30.6, 6.991, 4.625, 24055.588, 0.1, 466.792, 7.11, 7., 43.1, 98.999, 
  6.7, 73.6, 0.825}, {"KAZ", "Asia", "Kazakhstan", "2020-05-02", 3857., 260., 
  179.429, 25., 0., 0., 205.414, 13.847, 9.556, 1.331, 0., 0., 1.24, "", "", 
  "", "", "", "", "", "", 14328., 282862., 15.065, 0.763, 14623., 0.779, 
  0.012, 81.5, "tests performed", "", "", "", "", "", "", "", "", "", 89.35, 
  1.8776707*^7, 6.681, 30.6, 6.991, 4.625, 24055.588, 0.1, 466.792, 7.11, 7., 
  43.1, 98.999, 6.7, 73.6, 0.825}, {"KAZ", "Asia", "Kazakhstan", 
  "2020-05-03", 3920., 63., 171.857, 27., 2., 0.286, 208.769, 3.355, 9.153, 
  1.438, 0.107, 0.015, 1.22, "", "", "", "", "", "", "", "", 13274., 296136., 
  15.771, 0.707, 14263., 0.76, 0.012, 83., "tests performed", "", "", "", "", 
  "", "", "", "", "", 89.35, 1.8776707*^7, 6.681, 30.6, 6.991, 4.625, 
  24055.588, 0.1, 466.792, 7.11, 7., 43.1, 98.999, 6.7, 73.6, 0.825}, 
 {"KAZ", "Asia", "Kazakhstan", "2020-05-04", 4049., 129., 173.429, 29., 2., 
  0.571, 215.64, 6.87, 9.236, 1.544, 0.107, 0.03, 1.21, "", "", "", "", "", 
  "", "", "", 10725., 306861., 16.343, 0.571, 14472., 0.771, 0.012, 83.4, 
  "tests performed", "", "", "", "", "", "", "", "", "", 89.35, 1.8776707*^7, 
  6.681, 30.6, 6.991, 4.625, 24055.588, 0.1, 466.792, 7.11, 7., 43.1, 98.999, 
  6.7, 73.6, 0.825}, {"KAZ", "Asia", "Kazakhstan", "2020-05-05", 4205., 156., 
  168.286, 29., 0., 0.571, 223.948, 8.308, 8.962, 1.544, 0., 0.03, 1.21, "", 
  "", "", "", "", "", "", "", 13550., 320411., 17.064, 0.722, 14876., 0.792, 
  0.011, 88.4, "tests performed", "", "", "", "", "", "", "", "", "", 89.35, 
  1.8776707*^7, 6.681, 30.6, 6.991, 4.625, 24055.588, 0.1, 466.792, 7.11, 7., 
  43.1, 98.999, 6.7, 73.6, 0.825}, {"KAZ", "Asia", "Kazakhstan", 
  "2020-05-06", 4422., 217., 183.429, 30., 1., 0.714, 235.505, 11.557, 9.769, 
  1.598, 0.053, 0.038, 1.21, "", "", "", "", "", "", "", "", 16069., 336480., 
  17.92, 0.856, 14866., 0.792, 0.012, 81., "tests performed", "", "", "", "", 
  "", "", "", "", "", 89.35, 1.8776707*^7, 6.681, 30.6, 6.991, 4.625, 
  24055.588, 0.1, 466.792, 7.11, 7., 43.1, 98.999, 6.7, 73.6, 0.825}, 
 {"KAZ", "Asia", "Kazakhstan", "2020-05-07", 4578., 156., 168., 30., 0., 
  0.714, 243.813, 8.308, 8.947, 1.598, 0., 0.038, 1.2, "", "", "", "", "", 
  "", "", "", 17363., 353843., 18.845, 0.925, 14902., 0.794, 0.011, 88.7, 
  "tests performed", "", "", "", "", "", "", "", "", "", 89.35, 1.8776707*^7, 
  6.681, 30.6, 6.991, 4.625, 24055.588, 0.1, 466.792, 7.11, 7., 43.1, 98.999, 
  6.7, 73.6, 0.825}, {"KAZ", "Asia", "Kazakhstan", "2020-05-08", 4834., 256., 
  176.714, 31., 1., 0.857, 257.447, 13.634, 9.411, 1.651, 0.053, 0.046, 1.19, 
  "", "", "", "", "", "", "", "", 17283., 371126., 19.765, 0.92, 14656., 
  0.781, 0.012, 82.9, "tests performed", "", "", "", "", "", "", "", "", "", 
  89.35, 1.8776707*^7, 6.681, 30.6, 6.991, 4.625, 24055.588, 0.1, 466.792, 
  7.11, 7., 43.1, 98.999, 6.7, 73.6, 0.825}, {"KAZ", "Asia", "Kazakhstan", 
  "2020-05-09", 4975., 141., 159.714, 31., 0., 0.857, 264.956, 7.509, 8.506, 
  1.651, 0., 0.046, 1.18, "", "", "", "", "", "", "", "", 13978., 385104., 
  20.51, 0.744, 14606., 0.778, 0.011, 91.5, "tests performed", "", "", "", 
  "", "", "", "", "", "", 89.35, 1.8776707*^7, 6.681, 30.6, 6.991, 4.625, 
  24055.588, 0.1, 466.792, 7.11, 7., 43.1, 98.999, 6.7, 73.6, 0.825}, 
 {"KAZ", "Asia", "Kazakhstan", "2020-05-10", 5090., 115., 167.143, 31., 0., 
  0.571, 271.081, 6.125, 8.902, 1.651, 0., 0.03, 1.18, "", "", "", "", "", 
  "", "", "", 13307., 398411., 21.218, 0.709, 14611., 0.778, 0.011, 87.4, 
  "tests performed", "", "", "", "", "", "", "", "", "", 89.35, 1.8776707*^7, 
  6.681, 30.6, 6.991, 4.625, 24055.588, 0.1, 466.792, 7.11, 7., 43.1, 98.999, 
  6.7, 73.6, 0.825}, {"KAZ", "Asia", "Kazakhstan", "2020-05-11", 5207., 117., 
  165.429, 32., 1., 0.429, 277.312, 6.231, 8.81, 1.704, 0.053, 0.023, 1.18, 
  "", "", "", "", "", "", "", "", 10302., 408713., 21.767, 0.549, 14550., 
  0.775, 0.011, 88., "tests performed", "", "", "", "", "", "", "", "", "", 
  81.94, 1.8776707*^7, 6.681, 30.6, 6.991, 4.625, 24055.588, 0.1, 466.792, 
  7.11, 7., 43.1, 98.999, 6.7, 73.6, 0.825}, {"KAZ", "Asia", "Kazakhstan", 
  "2020-05-12", 5279., 72., 153.429, 32., 0., 0.429, 281.146, 3.835, 8.171, 
  1.704, 0., 0.023, 1.19, "", "", "", "", "", "", "", "", 13298., 422011., 
  22.475, 0.708, 14514., 0.773, 0.011, 94.6, "tests performed", "", "", "", 
  "", "", "", "", "", "", 81.94, 1.8776707*^7, 6.681, 30.6, 6.991, 4.625, 
  24055.588, 0.1, 466.792, 7.11, 7., 43.1, 98.999, 6.7, 73.6, 0.825}, 
 {"KAZ", "Asia", "Kazakhstan", "2020-05-13", 5417., 138., 142.143, 32., 0., 
  0.286, 288.496, 7.35, 7.57, 1.704, 0., 0.015, 1.2, "", "", "", "", "", "", 
  "", "", 17484., 439495., 23.406, 0.931, 14716., 0.784, 0.01, 103.5, 
  "tests performed", "", "", "", "", "", "", "", "", "", 81.94, 1.8776707*^7, 
  6.681, 30.6, 6.991, 4.625, 24055.588, 0.1, 466.792, 7.11, 7., 43.1, 98.999, 
  6.7, 73.6, 0.825}, {"KAZ", "Asia", "Kazakhstan", "2020-05-14", 5571., 154., 
  141.857, 32., 0., 0.286, 296.697, 8.202, 7.555, 1.704, 0., 0.015, 1.21, "", 
  "", "", "", "", "", "", "", 20241., 459736., 24.484, 1.078, 15128., 0.806, 
  0.009, 106.6, "tests performed", "", "", "", "", "", "", "", "", "", 81.94, 
  1.8776707*^7, 6.681, 30.6, 6.991, 4.625, 24055.588, 0.1, 466.792, 7.11, 7., 
  43.1, 98.999, 6.7, 73.6, 0.825}, {"KAZ", "Asia", "Kazakhstan", 
  "2020-05-15", 5689., 118., 122.143, 34., 2., 0.429, 302.982, 6.284, 6.505, 
  1.811, 0.107, 0.023, 1.22, "", "", "", "", "", "", "", "", 23500., 483236., 
  25.736, 1.252, 16016., 0.853, 0.008, 131.1, "tests performed", "", "", "", 
  "", "", "", "", "", "", 81.94, 1.8776707*^7, 6.681, 30.6, 6.991, 4.625, 
  24055.588, 0.1, 466.792, 7.11, 7., 43.1, 98.999, 6.7, 73.6, 0.825}, 
 {"KAZ", "Asia", "Kazakhstan", "2020-05-16", 5850., 161., 125., 34., 0., 
  0.429, 311.556, 8.574, 6.657, 1.811, 0., 0.023, 1.25, "", "", "", "", "", 
  "", "", "", 21980., 505216., 26.907, 1.171, 17159., 0.914, 0.007, 137.3, 
  "tests performed", "", "", "", "", "", "", "", "", "", 81.94, 1.8776707*^7, 
  6.681, 30.6, 6.991, 4.625, 24055.588, 0.1, 466.792, 7.11, 7., 43.1, 98.999, 
  6.7, 73.6, 0.825}, {"KAZ", "Asia", "Kazakhstan", "2020-05-17", 6157., 307., 
  152.429, 34., 0., 0.429, 327.906, 16.35, 8.118, 1.811, 0., 0.023, 1.27, "", 
  "", "", "", "", "", "", "", 22224., 527440., 28.09, 1.184, 18433., 0.982, 
  0.008, 120.9, "tests performed", "", "", "", "", "", "", "", "", "", 81.94, 
  1.8776707*^7, 6.681, 30.6, 6.991, 4.625, 24055.588, 0.1, 466.792, 7.11, 7., 
  43.1, 98.999, 6.7, 73.6, 0.825}, {"KAZ", "Asia", "Kazakhstan", 
  "2020-05-18", 6751., 594., 220.571, 35., 1., 0.429, 359.541, 31.635, 
  11.747, 1.864, 0.053, 0.023, 1.28, "", "", "", "", "", "", "", "", 13268., 
  540708., 28.797, 0.707, 18856., 1.004, 0.012, 85.5, "tests performed", "", 
  "", "", "", "", "", "", "", "", 83.8, 1.8776707*^7, 6.681, 30.6, 6.991, 
  4.625, 24055.588, 0.1, 466.792, 7.11, 7., 43.1, 98.999, 6.7, 73.6, 0.825}, 
 {"KAZ", "Asia", "Kazakhstan", "2020-05-19", 6751., 0., 210.286, 35., 0., 
  0.429, 359.541, 0., 11.199, 1.864, 0., 0.023, 1.27, "", "", "", "", "", "", 
  "", "", 12354., 553062., 29.455, 0.658, 18722., 0.997, 0.011, 89., 
  "tests performed", "", "", "", "", "", "", "", "", "", 83.8, 1.8776707*^7, 
  6.681, 30.6, 6.991, 4.625, 24055.588, 0.1, 466.792, 7.11, 7., 43.1, 98.999, 
  6.7, 73.6, 0.825}, {"KAZ", "Asia", "Kazakhstan", "2020-05-20", 6969., 218., 
  221.714, 35., 0., 0.429, 371.151, 11.61, 11.808, 1.864, 0., 0.023, 1.27, 
  "", "", "", "", "", "", "", "", 18485., 571547., 30.439, 0.984, 18865., 
  1.005, 0.012, 85.1, "tests performed", "", "", "", "", "", "", "", "", "", 
  83.8, 1.8776707*^7, 6.681, 30.6, 6.991, 4.625, 24055.588, 0.1, 466.792, 
  7.11, 7., 43.1, 98.999, 6.7, 73.6, 0.825}, {"KAZ", "Asia", "Kazakhstan", 
  "2020-05-21", 7234., 265., 237.571, 35., 0., 0.429, 385.265, 14.113, 
  12.652, 1.864, 0., 0.023, 1.27, "", "", "", "", "", "", "", "", 19955., 
  591502., 31.502, 1.063, 18824., 1.003, 0.013, 79.2, "tests performed", "", 
  "", "", "", "", "", "", "", "", 83.8, 1.8776707*^7, 6.681, 30.6, 6.991, 
  4.625, 24055.588, 0.1, 466.792, 7.11, 7., 43.1, 98.999, 6.7, 73.6, 0.825}, 
 {"KAZ", "Asia", "Kazakhstan", "2020-05-22", 7919., 685., 318.571, 35., 0., 
  0.143, 421.746, 36.481, 16.966, 1.864, 0., 0.008, 1.27, "", "", "", "", "", 
  "", "", "", 21495., 612997., 32.647, 1.145, 18537., 0.987, 0.017, 58.2, 
  "tests performed", "", "", "", "", "", "", "", "", "", 83.8, 1.8776707*^7, 
  6.681, 30.6, 6.991, 4.625, 24055.588, 0.1, 466.792, 7.11, 7., 43.1, 98.999, 
  6.7, 73.6, 0.825}, {"KAZ", "Asia", "Kazakhstan", "2020-05-23", 7919., 0., 
  295.571, 35., 0., 0.143, 421.746, 0., 15.741, 1.864, 0., 0.008, 1.26, "", 
  "", "", "", "", "", "", "", 22715., 635712., 33.856, 1.21, 18642., 0.993, 
  0.016, 63.1, "tests performed", "", "", "", "", "", "", "", "", "", 83.8, 
  1.8776707*^7, 6.681, 30.6, 6.991, 4.625, 24055.588, 0.1, 466.792, 7.11, 7., 
  43.1, 98.999, 6.7, 73.6, 0.825}, {"KAZ", "Asia", "Kazakhstan", 
  "2020-05-24", 8531., 612., 339.143, 35., 0., 0.143, 454.34, 32.594, 18.062, 
  1.864, 0., 0.008, 1.25, "", "", "", "", "", "", "", "", 21502., 657214., 
  35.002, 1.145, 18539., 0.987, 0.018, 54.7, "tests performed", "", "", "", 
  "", "", "", "", "", "", 83.8, 1.8776707*^7, 6.681, 30.6, 6.991, 4.625, 
  24055.588, 0.1, 466.792, 7.11, 7., 43.1, 98.999, 6.7, 73.6, 0.825}, 
 {"KAZ", "Asia", "Kazakhstan", "2020-05-25", 8969., 438., 316.857, 35., 0., 
  0., 477.666, 23.327, 16.875, 1.864, 0., 0., 1.23, "", "", "", "", "", "", 
  "", "", 14560., 671774., 35.777, 0.775, 18724., 0.997, 0.017, 59.1, 
  "tests performed", "", "", "", "", "", "", "", "", "", 83.8, 1.8776707*^7, 
  6.681, 30.6, 6.991, 4.625, 24055.588, 0.1, 466.792, 7.11, 7., 43.1, 98.999, 
  6.7, 73.6, 0.825}, {"KAZ", "Asia", "Kazakhstan", "2020-05-26", 8969., 0., 
  316.857, 37., 2., 0.286, 477.666, 0., 16.875, 1.971, 0.107, 0.015, 1.21, 
  "", "", "", "", "", "", "", "", 15493., 687267., 36.602, 0.825, 19172., 
  1.021, 0.017, 60.5, "tests performed", "", "", "", "", "", "", "", "", "", 
  83.8, 1.8776707*^7, 6.681, 30.6, 6.991, 4.625, 24055.588, 0.1, 466.792, 
  7.11, 7., 43.1, 98.999, 6.7, 73.6, 0.825}, {"KAZ", "Asia", "Kazakhstan", 
  "2020-05-27", 9304., 335., 333.571, 37., 0., 0.286, 495.508, 17.841, 
  17.765, 1.971, 0., 0.015, 1.2, "", "", "", "", "", "", "", "", 23085., 
  710352., 37.832, 1.229, 19829., 1.056, 0.017, 59.4, "tests performed", "", 
  "", "", "", "", "", "", "", "", 83.8, 1.8776707*^7, 6.681, 30.6, 6.991, 
  4.625, 24055.588, 0.1, 466.792, 7.11, 7., 43.1, 98.999, 6.7, 73.6, 0.825}, 
 {"KAZ", "Asia", "Kazakhstan", "2020-05-28", 9576., 272., 334.571, 37., 0., 
  0.286, 509.994, 14.486, 17.818, 1.971, 0., 0.015, 1.19, "", "", "", "", "", 
  "", "", "", 24921., 735273., 39.159, 1.327, 20539., 1.094, 0.016, 61.4, 
  "tests performed", "", "", "", "", "", "", "", "", "", 83.8, 1.8776707*^7, 
  6.681, 30.6, 6.991, 4.625, 24055.588, 0.1, 466.792, 7.11, 7., 43.1, 98.999, 
  6.7, 73.6, 0.825}, {"KAZ", "Asia", "Kazakhstan", "2020-05-29", 9932., 356., 
  287.571, 37., 0., 0.286, 528.953, 18.96, 15.315, 1.971, 0., 0.015, 1.18, 
  "", "", "", "", "", "", "", "", 26454., 761727., 40.568, 1.409, 21247., 
  1.132, 0.014, 73.9, "tests performed", "", "", "", "", "", "", "", "", "", 
  83.8, 1.8776707*^7, 6.681, 30.6, 6.991, 4.625, 24055.588, 0.1, 466.792, 
  7.11, 7., 43.1, 98.999, 6.7, 73.6, 0.825}, {"KAZ", "Asia", "Kazakhstan", 
  "2020-05-30", 10382., 450., 351.857, 38., 1., 0.429, 552.919, 23.966, 
  18.739, 2.024, 0.053, 0.023, 1.17, "", "", "", "", "", "", "", "", 26562., 
  788289., 41.982, 1.415, 21797., 1.161, 0.016, 61.9, "tests performed", "", 
  "", "", "", "", "", "", "", "", 83.8, 1.8776707*^7, 6.681, 30.6, 6.991, 
  4.625, 24055.588, 0.1, 466.792, 7.11, 7., 43.1, 98.999, 6.7, 73.6, 0.825}, 
 {"KAZ", "Asia", "Kazakhstan", "2020-05-31", 10858., 476., 332.429, 40., 2., 
  0.714, 578.27, 25.351, 17.704, 2.13, 0.107, 0.038, 1.16, "", "", "", "", 
  "", "", "", "", 24592., 812881., 43.292, 1.31, 22238., 1.184, 0.015, 66.9, 
  "tests performed", "", "", "", "", "", "", "", "", "", 83.8, 1.8776707*^7, 
  6.681, 30.6, 6.991, 4.625, 24055.588, 0.1, 466.792, 7.11, 7., 43.1, 98.999, 
  6.7, 73.6, 0.825}, {"KAZ", "Asia", "Kazakhstan", "2020-06-01", 11308., 
  450., 334.143, 41., 1., 0.857, 602.236, 23.966, 17.796, 2.184, 0.053, 
  0.046, 1.14, "", "", "", "", "", "", "", "", 15496., 828377., 44.117, 
  0.825, 22372., 1.191, 0.015, 67., "tests performed", "", "", "", "", "", 
  "", "", "", "", 81.02, 1.8776707*^7, 6.681, 30.6, 6.991, 4.625, 24055.588, 
  0.1, 466.792, 7.11, 7., 43.1, 98.999, 6.7, 73.6, 0.825}, 
 {"KAZ", "Asia", "Kazakhstan", "2020-06-02", 11571., 263., 371.714, 44., 3., 
  1., 616.242, 14.007, 19.797, 2.343, 0.16, 0.053, 1.13, "", "", "", "", "", 
  "", "", "", 15249., 843626., 44.929, 0.812, 22337., 1.19, 0.017, 60.1, 
  "tests performed", "", "", "", "", "", "", "", "", "", 81.02, 1.8776707*^7, 
  6.681, 30.6, 6.991, 4.625, 24055.588, 0.1, 466.792, 7.11, 7., 43.1, 98.999, 
  6.7, 73.6, 0.825}, {"KAZ", "Asia", "Kazakhstan", "2020-06-03", 12067., 
  496., 394.714, 48., 4., 1.571, 642.658, 26.416, 21.021, 2.556, 0.213, 
  0.084, 1.11, "", "", "", "", "", "", "", "", 23660., 867286., 46.189, 1.26, 
  22419., 1.194, 0.018, 56.8, "tests performed", "", "", "", "", "", "", "", 
  "", "", 81.02, 1.8776707*^7, 6.681, 30.6, 6.991, 4.625, 24055.588, 0.1, 
  466.792, 7.11, 7., 43.1, 98.999, 6.7, 73.6, 0.825}, 
 {"KAZ", "Asia", "Kazakhstan", "2020-06-04", 12067., 0., 355.857, 52., 4., 
  2.143, 642.658, 0., 18.952, 2.769, 0.213, 0.114, 1.09, "", "", "", "", "", 
  "", "", "", 24815., 892101., 47.511, 1.322, 22404., 1.193, 0.016, 63., 
  "tests performed", "", "", "", "", "", "", "", "", "", 81.02, 1.8776707*^7, 
  6.681, 30.6, 6.991, 4.625, 24055.588, 0.1, 466.792, 7.11, 7., 43.1, 98.999, 
  6.7, 73.6, 0.825}, {"KAZ", "Asia", "Kazakhstan", "2020-06-05", 12312., 
  245., 340., 52., 0., 2.143, 655.706, 13.048, 18.108, 2.769, 0., 0.114, 
  1.08, "", "", "", "", "", "", "", "", 23803., 915904., 48.779, 1.268, 
  22025., 1.173, 0.015, 64.8, "tests performed", "", "", "", "", "", "", "", 
  "", "", 81.02, 1.8776707*^7, 6.681, 30.6, 6.991, 4.625, 24055.588, 0.1, 
  466.792, 7.11, 7., 43.1, 98.999, 6.7, 73.6, 0.825}, 
 {"KAZ", "Asia", "Kazakhstan", "2020-06-06", 12511., 199., 304.143, 53., 1., 
  2.143, 666.304, 10.598, 16.198, 2.823, 0.053, 0.114, 1.08, "", "", "", "", 
  "", "", "", "", 26672., 942576., 50.199, 1.42, 22041., 1.174, 0.014, 72.5, 
  "tests performed", "", "", "", "", "", "", "", "", "", 81.02, 1.8776707*^7, 
  6.681, 30.6, 6.991, 4.625, 24055.588, 0.1, 466.792, 7.11, 7., 43.1, 98.999, 
  6.7, 73.6, 0.825}, {"KAZ", "Asia", "Kazakhstan", "2020-06-07", 12694., 
  183., 262.286, 56., 3., 2.286, 676.05, 9.746, 13.969, 2.982, 0.16, 0.122, 
  1.08, "", "", "", "", "", "", "", "", 22513., 965089., 51.398, 1.199, 
  21744., 1.158, 0.012, 82.9, "tests performed", "", "", "", "", "", "", "", 
  "", "", 81.02, 1.8776707*^7, 6.681, 30.6, 6.991, 4.625, 24055.588, 0.1, 
  466.792, 7.11, 7., 43.1, 98.999, 6.7, 73.6, 0.825}, 
 {"KAZ", "Asia", "Kazakhstan", "2020-06-08", 12859., 165., 221.571, 56., 0., 
  2.143, 684.838, 8.787, 11.8, 2.982, 0., 0.114, 1.08, "", "", "", "", "", 
  "", "", "", 16284., 981373., 52.265, 0.867, 21857., 1.164, 0.01, 98.6, 
  "tests performed", "", "", "", "", "", "", "", "", "", 81.02, 1.8776707*^7, 
  6.681, 30.6, 6.991, 4.625, 24055.588, 0.1, 466.792, 7.11, 7., 43.1, 98.999, 
  6.7, 73.6, 0.825}, {"KAZ", "Asia", "Kazakhstan", "2020-06-09", 13074., 
  215., 214.714, 61., 5., 2.429, 696.288, 11.45, 11.435, 3.249, 0.266, 0.129, 
  1.1, "", "", "", "", "", "", "", "", 17183., 998556., 53.181, 0.915, 
  22133., 1.179, 0.01, 103.1, "tests performed", "", "", "", "", "", "", "", 
  "", "", 81.02, 1.8776707*^7, 6.681, 30.6, 6.991, 4.625, 24055.588, 0.1, 
  466.792, 7.11, 7., 43.1, 98.999, 6.7, 73.6, 0.825}, 
 {"KAZ", "Asia", "Kazakhstan", "2020-06-10", 13319., 245., 178.857, 67., 6., 
  2.714, 709.336, 13.048, 9.525, 3.568, 0.32, 0.145, 1.11, "", "", "", "", 
  "", "", "", "", 24861., 1.023417*^6, 54.505, 1.324, 22304., 1.188, 0.008, 
  124.7, "tests performed", "", "", "", "", "", "", "", "", "", 81.02, 
  1.8776707*^7, 6.681, 30.6, 6.991, 4.625, 24055.588, 0.1, 466.792, 7.11, 7., 
  43.1, 98.999, 6.7, 73.6, 0.825}, {"KAZ", "Asia", "Kazakhstan", 
  "2020-06-11", 13872., 553., 257.857, 67., 0., 2.143, 738.788, 29.451, 
  13.733, 3.568, 0., 0.114, 1.12, "", "", "", "", "", "", "", "", 26681., 
  1.050098*^6, 55.926, 1.421, 22571., 1.202, 0.011, 87.5, "tests performed", 
  "", "", "", "", "", "", "", "", "", 81.02, 1.8776707*^7, 6.681, 30.6, 
  6.991, 4.625, 24055.588, 0.1, 466.792, 7.11, 7., 43.1, 98.999, 6.7, 73.6, 
  0.825}, {"KAZ", "Asia", "Kazakhstan", "2020-06-12", 13872., 0., 222.857, 
  70., 3., 2.571, 738.788, 0., 11.869, 3.728, 0.16, 0.137, 1.12, "", "", "", 
  "", "", "", "", "", 28441., 1.078539*^6, 57.44, 1.515, 23234., 1.237, 0.01, 
  104.3, "tests performed", "", "", "", "", "", "", "", "", "", 81.02, 
  1.8776707*^7, 6.681, 30.6, 6.991, 4.625, 24055.588, 0.1, 466.792, 7.11, 7., 
  43.1, 98.999, 6.7, 73.6, 0.825}, {"KAZ", "Asia", "Kazakhstan", 
  "2020-06-13", 14238., 366., 246.714, 73., 3., 2.857, 758.28, 19.492, 
  13.139, 3.888, 0.16, 0.152, 1.13, "", "", "", "", "", "", "", "", 30380., 
  1.108919*^6, 59.058, 1.618, 23763., 1.266, 0.01, 96.3, "tests performed", 
  "", "", "", "", "", "", "", "", "", 81.02, 1.8776707*^7, 6.681, 30.6, 
  6.991, 4.625, 24055.588, 0.1, 466.792, 7.11, 7., 43.1, 98.999, 6.7, 73.6, 
  0.825}, {"KAZ", "Asia", "Kazakhstan", "2020-06-14", 14496., 258., 257.429, 
  77., 4., 3., 772.02, 13.74, 13.71, 4.101, 0.213, 0.16, 1.14, "", "", "", 
  "", "", "", "", "", 27275., 1.136194*^6, 60.511, 1.453, 24444., 1.302, 
  0.011, 95., "tests performed", "", "", "", "", "", "", "", "", "", 81.02, 
  1.8776707*^7, 6.681, 30.6, 6.991, 4.625, 24055.588, 0.1, 466.792, 7.11, 7., 
  43.1, 98.999, 6.7, 73.6, 0.825}, {"KAZ", "Asia", "Kazakhstan", 
  "2020-06-15", 15192., 696., 333.286, 81., 4., 3.571, 809.088, 37.067, 
  17.75, 4.314, 0.213, 0.19, 1.16, "", "", "", "", "", "", "", "", 24582., 
  1.160776*^6, 61.82, 1.309, 25629., 1.365, 0.013, 76.9, "tests performed", 
  "", "", "", "", "", "", "", "", "", 81.02, 1.8776707*^7, 6.681, 30.6, 
  6.991, 4.625, 24055.588, 0.1, 466.792, 7.11, 7., 43.1, 98.999, 6.7, 73.6, 
  0.825}, {"KAZ", "Asia", "Kazakhstan", "2020-06-16", 15542., 350., 352.571, 
  88., 7., 3.857, 827.728, 18.64, 18.777, 4.687, 0.373, 0.205, 1.16, "", "", 
  "", "", "", "", "", "", 23640., 1.184416*^6, 63.079, 1.259, 26551., 1.414, 
  0.013, 75.3, "tests performed", "", "", "", "", "", "", "", "", "", 81.02, 
  1.8776707*^7, 6.681, 30.6, 6.991, 4.625, 24055.588, 0.1, 466.792, 7.11, 7., 
  43.1, 98.999, 6.7, 73.6, 0.825}, {"KAZ", "Asia", "Kazakhstan", 
  "2020-06-17", 15877., 335., 365.429, 97., 9., 4.286, 845.569, 17.841, 
  19.462, 5.166, 0.479, 0.228, 1.15, "", "", "", "", "", "", "", "", 27161., 
  1.211577*^6, 64.526, 1.447, 26880., 1.432, 0.014, 73.6, "tests performed", 
  "", "", "", "", "", "", "", "", "", 81.02, 1.8776707*^7, 6.681, 30.6, 
  6.991, 4.625, 24055.588, 0.1, 466.792, 7.11, 7., 43.1, 98.999, 6.7, 73.6, 
  0.825}, {"KAZ", "Asia", "Kazakhstan", "2020-06-18", 15877., 0., 286.429, 
  100., 3., 4.714, 845.569, 0., 15.254, 5.326, 0.16, 0.251, 1.15, "", "", "", 
  "", "", "", "", "", 27561., 1.239138*^6, 65.993, 1.468, 27006., 1.438, 
  0.011, 94.3, "tests performed", "", "", "", "", "", "", "", "", "", 81.02, 
  1.8776707*^7, 6.681, 30.6, 6.991, 4.625, 24055.588, 0.1, 466.792, 7.11, 7., 
  43.1, 98.999, 6.7, 73.6, 0.825}, {"KAZ", "Asia", "Kazakhstan", 
  "2020-06-19", 16779., 902., 415.286, 113., 13., 6.143, 893.607, 48.038, 
  22.117, 6.018, 0.692, 0.327, 1.16, "", "", "", "", "", "", "", "", 30450., 
  1.269588*^6, 67.615, 1.622, 27293., 1.454, 0.015, 65.7, "tests performed", 
  "", "", "", "", "", "", "", "", "", 81.02, 1.8776707*^7, 6.681, 30.6, 
  6.991, 4.625, 24055.588, 0.1, 466.792, 7.11, 7., 43.1, 98.999, 6.7, 73.6, 
  0.825}, {"KAZ", "Asia", "Kazakhstan", "2020-06-20", 17225., 446., 426.714, 
  118., 5., 6.429, 917.36, 23.753, 22.726, 6.284, 0.266, 0.342, 1.15, "", "", 
  "", "", "", "", "", "", 32506., 1.302094*^6, 69.346, 1.731, 27596., 1.47, 
  0.015, 64.7, "tests performed", "", "", "", "", "", "", "", "", "", 81.02, 
  1.8776707*^7, 6.681, 30.6, 6.991, 4.625, 24055.588, 0.1, 466.792, 7.11, 7., 
  43.1, 98.999, 6.7, 73.6, 0.825}, {"KAZ", "Asia", "Kazakhstan", 
  "2020-06-21", 17732., 507., 462.286, 120., 2., 6.143, 944.362, 27.002, 
  24.62, 6.391, 0.107, 0.327, 1.14, "", "", "", "", "", "", "", "", 28483., 
  1.330577*^6, 70.863, 1.517, 27769., 1.479, 0.017, 60.1, "tests performed", 
  "", "", "", "", "", "", "", "", "", 81.02, 1.8776707*^7, 6.681, 30.6, 
  6.991, 4.625, 24055.588, 0.1, 466.792, 7.11, 7., 43.1, 98.999, 6.7, 73.6, 
  0.825}, {"KAZ", "Asia", "Kazakhstan", "2020-06-22", 18231., 499., 434.143, 
  127., 7., 6.571, 970.937, 26.575, 23.121, 6.764, 0.373, 0.35, 1.13, "", "", 
  "", "", "", "", "", "", 23879., 1.354456*^6, 72.135, 1.272, 27669., 1.474, 
  0.016, 63.7, "tests performed", "", "", "", "", "", "", "", "", "", 81.02, 
  1.8776707*^7, 6.681, 30.6, 6.991, 4.625, 24055.588, 0.1, 466.792, 7.11, 7., 
  43.1, 98.999, 6.7, 73.6, 0.825}, {"KAZ", "Asia", "Kazakhstan", 
  "2020-06-23", 18765., 534., 460.429, 134., 7., 6.571, 999.377, 28.439, 
  24.521, 7.137, 0.373, 0.35, 1.12, "", "", "", "", "", "", "", "", 22406., 
  1.376862*^6, 73.328, 1.193, 27492., 1.464, 0.017, 59.7, "tests performed", 
  "", "", "", "", "", "", "", "", "", 81.02, 1.8776707*^7, 6.681, 30.6, 
  6.991, 4.625, 24055.588, 0.1, 466.792, 7.11, 7., 43.1, 98.999, 6.7, 73.6, 
  0.825}, {"KAZ", "Asia", "Kazakhstan", "2020-06-24", 19285., 520., 486.857, 
  136., 2., 5.571, 1027.07, 27.694, 25.929, 7.243, 0.107, 0.297, 1.11, "", 
  "", "", "", "", "", "", "", 24830., 1.401692*^6, 74.651, 1.322, 27159., 
  1.446, 0.018, 55.8, "tests performed", "", "", "", "", "", "", "", "", "", 
  81.02, 1.8776707*^7, 6.681, 30.6, 6.991, 4.625, 24055.588, 0.1, 466.792, 
  7.11, 7., 43.1, 98.999, 6.7, 73.6, 0.825}, {"KAZ", "Asia", "Kazakhstan", 
  "2020-06-25", 19750., 465., 553.286, 140., 4., 5.714, 1051.835, 24.765, 
  29.467, 7.456, 0.213, 0.304, 1.09, "", "", "", "", "", "", "", "", 22955., 
  1.424647*^6, 75.873, 1.223, 26501., 1.411, 0.021, 47.9, "tests performed", 
  "", "", "", "", "", "", "", "", "", 81.02, 1.8776707*^7, 6.681, 30.6, 
  6.991, 4.625, 24055.588, 0.1, 466.792, 7.11, 7., 43.1, 98.999, 6.7, 73.6, 
  0.825}, {"KAZ", "Asia", "Kazakhstan", "2020-06-26", 20319., 569., 505.714, 
  150., 10., 5.286, 1082.139, 30.304, 26.933, 7.989, 0.533, 0.282, 1.07, "", 
  "", "", "", "", "", "", "", 22519., 1.447166*^6, 77.072, 1.199, 25368., 
  1.351, 0.02, 50.2, "tests performed", "", "", "", "", "", "", "", "", "", 
  81.02, 1.8776707*^7, 6.681, 30.6, 6.991, 4.625, 24055.588, 0.1, 466.792, 
  7.11, 7., 43.1, 98.999, 6.7, 73.6, 0.825}, {"KAZ", "Asia", "Kazakhstan", 
  "2020-06-27", 20319., 0., 442., 166., 16., 6.857, 1082.139, 0., 23.54, 
  8.841, 0.852, 0.365, 1.06, "", "", "", "", "", "", "", "", 20390., 
  1.467556*^6, 78.158, 1.086, 23637., 1.259, 0.019, 53.5, "tests performed", 
  "", "", "", "", "", "", "", "", "", 81.02, 1.8776707*^7, 6.681, 30.6, 
  6.991, 4.625, 24055.588, 0.1, 466.792, 7.11, 7., 43.1, 98.999, 6.7, 73.6, 
  0.825}, {"KAZ", "Asia", "Kazakhstan", "2020-06-28", 21327., 1008., 513.571, 
  178., 12., 8.286, 1135.822, 53.684, 27.352, 9.48, 0.639, 0.441, 1.05, "", 
  "", "", "", "", "", "", "", 17632., 1.485188*^6, 79.097, 0.939, 22087., 
  1.176, 0.023, 43., "tests performed", "", "", "", "", "", "", "", "", "", 
  81.02, 1.8776707*^7, 6.681, 30.6, 6.991, 4.625, 24055.588, 0.1, 466.792, 
  7.11, 7., 43.1, 98.999, 6.7, 73.6, 0.825}, {"KAZ", "Asia", "Kazakhstan", 
  "2020-06-29", 21819., 492., 512.571, 188., 10., 8.714, 1162.025, 26.203, 
  27.298, 10.012, 0.533, 0.464, 1.03, "", "", "", "", "", "", "", "", 16606., 
  1.501794*^6, 79.982, 0.884, 21048., 1.121, 0.024, 41.1, "tests performed", 
  "", "", "", "", "", "", "", "", "", 81.02, 1.8776707*^7, 6.681, 30.6, 
  6.991, 4.625, 24055.588, 0.1, 466.792, 7.11, 7., 43.1, 98.999, 6.7, 73.6, 
  0.825}, {"KAZ", "Asia", "Kazakhstan", "2020-06-30", 22308., 489., 506.143, 
  188., 0., 7.714, 1188.068, 26.043, 26.956, 10.012, 0., 0.411, 1.01, "", "", 
  "", "", "", "", "", "", 15304., 1.517098*^6, 80.797, 0.815, 20034., 1.067, 
  0.025, 39.6, "tests performed", "", "", "", "", "", "", "", "", "", 81.02, 
  1.8776707*^7, 6.681, 30.6, 6.991, 4.625, 24055.588, 0.1, 466.792, 7.11, 7., 
  43.1, 98.999, 6.7, 73.6, 0.825}, {"KAZ", "Asia", "Kazakhstan", 
  "2020-07-01", 41065., 18757., 3111.429, 188., 0., 7.429, 2187.018, 998.95, 
  165.707, 10.012, 0., 0.396, 0.99, "", "", "", "", "", "", "", "", 19509., 
  1.536607*^6, 81.836, 1.039, 19274., 1.026, 0.161, 6.2, "tests performed", 
  "", "", "", "", "", "", "", "", "", 81.02, 1.8776707*^7, 6.681, 30.6, 
  6.991, 4.625, 24055.588, 0.1, 466.792, 7.11, 7., 43.1, 98.999, 6.7, 73.6, 
  0.825}, {"KAZ", "Asia", "Kazakhstan", "2020-07-02", 42574., 1509., 
  3260.571, 188., 0., 6.857, 2267.384, 80.366, 173.65, 10.012, 0., 0.365, 
  0.97, "", "", "", "", "", "", "", "", 19251., 1.555858*^6, 82.861, 1.025, 
  18744., 0.998, 0.174, 5.7, "tests performed", "", "", "", "", "", "", "", 
  "", "", 81.02, 1.8776707*^7, 6.681, 30.6, 6.991, 4.625, 24055.588, 0.1, 
  466.792, 7.11, 7., 43.1, 98.999, 6.7, 73.6, 0.825}, 
 {"KAZ", "Asia", "Kazakhstan", "2020-07-03", 45719., 3145., 3628.571, 188., 
  0., 5.429, 2434.878, 167.495, 193.249, 10.012, 0., 0.289, 0.95, "", "", "", 
  "", "", "", "", "", 34286., 1.590144*^6, 84.687, 1.826, 20425., 1.088, 
  0.178, 5.6, "tests performed", "", "", "", "", "", "", "", "", "", 81.02, 
  1.8776707*^7, 6.681, 30.6, 6.991, 4.625, 24055.588, 0.1, 466.792, 7.11, 7., 
  43.1, 98.999, 6.7, 73.6, 0.825}, {"KAZ", "Asia", "Kazakhstan", 
  "2020-07-04", 47171., 1452., 3836., 188., 0., 3.143, 2512.208, 77.33, 
  204.296, 10.012, 0., 0.167, 0.94, "", "", "", "", "", "", "", "", 16278., 
  1.606422*^6, 85.554, 0.867, 19838., 1.057, 0.193, 5.2, "tests performed", 
  "", "", "", "", "", "", "", "", "", 81.02, 1.8776707*^7, 6.681, 30.6, 
  6.991, 4.625, 24055.588, 0.1, 466.792, 7.11, 7., 43.1, 98.999, 6.7, 73.6, 
  0.825}, {"KAZ", "Asia", "Kazakhstan", "2020-07-05", 48574., 1403., 
  3892.429, 188., 0., 1.429, 2586.929, 74.72, 207.301, 10.012, 0., 0.076, 
  0.93, "", "", "", "", "", "", "", "", "", "", "", "", 19051., 1.015, 0.204, 
  4.9, "tests performed", "", "", "", "", "", "", "", "", "", 83.33, 
  1.8776707*^7, 6.681, 30.6, 6.991, 4.625, 24055.588, 0.1, 466.792, 7.11, 7., 
  43.1, 98.999, 6.7, 73.6, 0.825}, {"KAZ", "Asia", "Kazakhstan", 
  "2020-07-06", 49683., 1109., 3980.571, 264., 76., 10.857, 2645.991, 59.063, 
  211.995, 14.06, 4.048, 0.578, 0.92, "", "", "", "", "", "", "", "", "", 
  1.630669*^6, 86.845, "", 18411., 0.981, 0.216, 4.6, "tests performed", "", 
  "", "", "", "", "", "", "", "", 83.33, 1.8776707*^7, 6.681, 30.6, 6.991, 
  4.625, 24055.588, 0.1, 466.792, 7.11, 7., 43.1, 98.999, 6.7, 73.6, 0.825}, 
 {"KAZ", "Asia", "Kazakhstan", "2020-07-07", 51059., 1376., 4107.286, 264., 
  0., 10.857, 2719.273, 73.282, 218.744, 14.06, 0., 0.578, 0.92, "", "", "", 
  "", "", "", "", "", 12447., 1.643116*^6, 87.508, 0.663, 18003., 0.959, 
  0.228, 4.4, "tests performed", "", "", "", "", "", "", "", "", "", 83.33, 
  1.8776707*^7, 6.681, 30.6, 6.991, 4.625, 24055.588, 0.1, 466.792, 7.11, 7., 
  43.1, 98.999, 6.7, 73.6, 0.825}, {"KAZ", "Asia", "Kazakhstan", 
  "2020-07-08", 51059., 0., 1427.714, 264., 0., 10.857, 2719.273, 0., 76.036, 
  14.06, 0., 0.578, 0.92, "", "", "", "", "", "", "", "", 16427., 
  1.659543*^6, 88.383, 0.875, 17562., 0.935, 0.081, 12.3, "tests performed", 
  "", "", "", "", "", "", "", "", "", 83.33, 1.8776707*^7, 6.681, 30.6, 
  6.991, 4.625, 24055.588, 0.1, 466.792, 7.11, 7., 43.1, 98.999, 6.7, 73.6, 
  0.825}, {"KAZ", "Asia", "Kazakhstan", "2020-07-09", 54747., 3688., 1739., 
  264., 0., 10.857, 2915.687, 196.414, 92.615, 14.06, 0., 0.578, 0.93, "", 
  "", "", "", "", "", "", "", 16774., 1.676317*^6, 89.276, 0.893, 17208., 
  0.916, 0.101, 9.9, "tests performed", "", "", "", "", "", "", "", "", "", 
  83.33, 1.8776707*^7, 6.681, 30.6, 6.991, 4.625, 24055.588, 0.1, 466.792, 
  7.11, 7., 43.1, 98.999, 6.7, 73.6, 0.825}, {"KAZ", "Asia", "Kazakhstan", 
  "2020-07-10", 56455., 1708., 1533.714, 264., 0., 10.857, 3006.651, 90.964, 
  81.682, 14.06, 0., 0.578, 0.93, "", "", "", "", "", "", "", "", 18269., 
  1.694586*^6, 90.249, 0.973, 14920., 0.795, 0.103, 9.7, "tests performed", 
  "", "", "", "", "", "", "", "", "", 83.33, 1.8776707*^7, 6.681, 30.6, 
  6.991, 4.625, 24055.588, 0.1, 466.792, 7.11, 7., 43.1, 98.999, 6.7, 73.6, 
  0.825}, {"KAZ", "Asia", "Kazakhstan", "2020-07-11", 58253., 1798., 
  1583.143, 264., 0., 10.857, 3102.408, 95.757, 84.314, 14.06, 0., 0.578, 
  0.93, "", "", "", "", "", "", "", "", "", "", "", "", 13506., 0.719, 0.117, 
  8.5, "tests performed", "", "", "", "", "", "", "", "", "", 83.33, 
  1.8776707*^7, 6.681, 30.6, 6.991, 4.625, 24055.588, 0.1, 466.792, 7.11, 7., 
  43.1, 98.999, 6.7, 73.6, 0.825}, {"KAZ", "Asia", "Kazakhstan", 
  "2020-07-12", 58253., 0., 1382.714, 375., 111., 26.714, 3102.408, 0., 
  73.64, 19.972, 5.912, 1.423, 0.93, "", "", "", "", "", "", "", "", "", 
  1.707337*^6, 90.928, "", 12684., 0.676, 0.109, 9.2, "tests performed", "", 
  "", "", "", "", "", "", "", "", 83.33, 1.8776707*^7, 6.681, 30.6, 6.991, 
  4.625, 24055.588, 0.1, 466.792, 7.11, 7., 43.1, 98.999, 6.7, 73.6, 0.825}, 
 {"KAZ", "Asia", "Kazakhstan", "2020-07-13", 61755., 3502., 1724.571, 375., 
  0., 15.857, 3288.915, 186.508, 91.846, 19.972, 0., 0.845, 0.94, "", "", "", 
  "", "", "", "", "", 11958., 1.719295*^6, 91.565, 0.637, 12661., 0.674, 
  0.136, 7.3, "tests performed", "", "", "", "", "", "", "", "", "", 83.33, 
  1.8776707*^7, 6.681, 30.6, 6.991, 4.625, 24055.588, 0.1, 466.792, 7.11, 7., 
  43.1, 98.999, 6.7, 73.6, 0.825}, {"KAZ", "Asia", "Kazakhstan", 
  "2020-07-14", 63514., 1759., 1779.286, 375., 0., 15.857, 3382.595, 93.68, 
  94.76, 19.972, 0., 0.845, 0.95, "", "", "", "", "", "", "", "", 18251., 
  1.737546*^6, 92.537, 0.972, 13490., 0.718, 0.132, 7.6, "tests performed", 
  "", "", "", "", "", "", "", "", "", 83.33, 1.8776707*^7, 6.681, 30.6, 
  6.991, 4.625, 24055.588, 0.1, 466.792, 7.11, 7., 43.1, 98.999, 6.7, 73.6, 
  0.825}, {"KAZ", "Asia", "Kazakhstan", "2020-07-15", 65188., 1674., 
  2018.429, 375., 0., 15.857, 3471.748, 89.153, 107.496, 19.972, 0., 0.845, 
  0.95, "", "", "", "", "", "", "", "", 19388., 1.756934*^6, 93.57, 1.033, 
  13913., 0.741, 0.145, 6.9, "tests performed", "", "", "", "", "", "", "", 
  "", "", 83.33, 1.8776707*^7, 6.681, 30.6, 6.991, 4.625, 24055.588, 0.1, 
  466.792, 7.11, 7., 43.1, 98.999, 6.7, 73.6, 0.825}, 
 {"KAZ", "Asia", "Kazakhstan", "2020-07-16", 66895., 1707., 1735.429, 375., 
  0., 15.857, 3562.659, 90.911, 92.425, 19.972, 0., 0.845, 0.95, "", "", "", 
  "", "", "", "", "", 20346., 1.77728*^6, 94.653, 1.084, 14423., 0.768, 0.12, 
  8.3, "tests performed", "", "", "", "", "", "", "", "", "", 83.33, 
  1.8776707*^7, 6.681, 30.6, 6.991, 4.625, 24055.588, 0.1, 466.792, 7.11, 7., 
  43.1, 98.999, 6.7, 73.6, 0.825}, {"KAZ", "Asia", "Kazakhstan", 
  "2020-07-17", 68703., 1808., 1749.714, 375., 0., 15.857, 3658.948, 96.29, 
  93.185, 19.972, 0., 0.845, 0.95, "", "", "", "", "", "", "", "", "", "", 
  "", "", 12481., 0.665, 0.14, 7.1, "tests performed", "", "", "", "", "", 
  "", "", "", "", 83.33, 1.8776707*^7, 6.681, 30.6, 6.991, 4.625, 24055.588, 
  0.1, 466.792, 7.11, 7., 43.1, 98.999, 6.7, 73.6, 0.825}, 
 {"KAZ", "Asia", "Kazakhstan", "2020-07-18", 68703., 0., 1492.857, 375., 0., 
  15.857, 3658.948, 0., 79.506, 19.972, 0., 0.845, 0.95, "", "", "", "", "", 
  "", "", "", "", "", "", "", 12237., 0.652, 0.122, 8.2, "tests performed", 
  "", "", "", "", "", "", "", "", "", 83.33, 1.8776707*^7, 6.681, 30.6, 
  6.991, 4.625, 24055.588, 0.1, 466.792, 7.11, 7., 43.1, 98.999, 6.7, 73.6, 
  0.825}, {"KAZ", "Asia", "Kazakhstan", "2020-07-19", 71838., 3135., 
  1940.714, 375., 0., 0., 3825.91, 166.962, 103.358, 19.972, 0., 0., 0.96, 
  "", "", "", "", "", "", "", "", "", 1.791293*^6, 95.4, "", 11994., 0.639, 
  0.162, 6.2, "tests performed", "", "", "", "", "", "", "", "", "", 83.33, 
  1.8776707*^7, 6.681, 30.6, 6.991, 4.625, 24055.588, 0.1, 466.792, 7.11, 7., 
  43.1, 98.999, 6.7, 73.6, 0.825}, {"KAZ", "Asia", "Kazakhstan", 
  "2020-07-20", 73468., 1630., 1673.286, 585., 210., 30., 3912.72, 86.81, 
  89.115, 31.156, 11.184, 1.598, 0.97, "", "", "", "", "", "", "", "", 
  14680., 1.805973*^6, 96.182, 0.782, 12383., 0.659, 0.135, 7.4, 
  "tests performed", "", "", "", "", "", "", "", "", "", 83.33, 1.8776707*^7, 
  6.681, 30.6, 6.991, 4.625, 24055.588, 0.1, 466.792, 7.11, 7., 43.1, 98.999, 
  6.7, 73.6, 0.825}, {"KAZ", "Asia", "Kazakhstan", "2020-07-21", 75153., 
  1685., 1662.714, 585., 0., 30., 4002.459, 89.739, 88.552, 31.156, 0., 
  1.598, 0.97, "", "", "", "", "", "", "", "", 17359., 1.823332*^6, 97.106, 
  0.924, 12255., 0.653, 0.136, 7.4, "tests performed", "", "", "", "", "", 
  "", "", "", "", 83.33, 1.8776707*^7, 6.681, 30.6, 6.991, 4.625, 24055.588, 
  0.1, 466.792, 7.11, 7., 43.1, 98.999, 6.7, 73.6, 0.825}, 
 {"KAZ", "Asia", "Kazakhstan", "2020-07-22", 75153., 0., 1423.571, 585., 0., 
  30., 4002.459, 0., 75.816, 31.156, 0., 1.598, 0.97, "", "", "", "", "", "", 
  "", "", 21125., 1.844457*^6, 98.231, 1.125, 12503., 0.666, 0.114, 8.8, 
  "tests performed", "", "", "", "", "", "", "", "", "", 83.33, 1.8776707*^7, 
  6.681, 30.6, 6.991, 4.625, 24055.588, 0.1, 466.792, 7.11, 7., 43.1, 98.999, 
  6.7, 73.6, 0.825}, {"KAZ", "Asia", "Kazakhstan", "2020-07-23", 78486., 
  3333., 1655.857, 585., 0., 30., 4179.966, 177.507, 88.187, 31.156, 0., 
  1.598, 0.98, "", "", "", "", "", "", "", "", 23450., 1.867907*^6, 99.48, 
  1.249, 12947., 0.69, 0.128, 7.8, "tests performed", "", "", "", "", "", "", 
  "", "", "", 83.33, 1.8776707*^7, 6.681, 30.6, 6.991, 4.625, 24055.588, 0.1, 
  466.792, 7.11, 7., 43.1, 98.999, 6.7, 73.6, 0.825}, 
 {"KAZ", "Asia", "Kazakhstan", "2020-07-24", 80226., 1740., 1646.143, 585., 
  0., 30., 4272.634, 92.668, 87.669, 31.156, 0., 1.598, 0.98, "", "", "", "", 
  "", "", "", "", 26908., 1.894815*^6, 100.913, 1.433, 16123., 0.859, 0.102, 
  9.8, "tests performed", "", "", "", "", "", "", "", "", "", 83.33, 
  1.8776707*^7, 6.681, 30.6, 6.991, 4.625, 24055.588, 0.1, 466.792, 7.11, 7., 
  43.1, 98.999, 6.7, 73.6, 0.825}, {"KAZ", "Asia", "Kazakhstan", 
  "2020-07-25", 81720., 1494., 1859.571, 585., 0., 30., 4352.201, 79.567, 
  99.036, 31.156, 0., 1.598, 0.98, "", "", "", "", "", "", "", "", 68801., 
  1.963616*^6, 104.577, 3.664, 25285., 1.347, 0.074, 13.6, "tests performed", 
  "", "", "", "", "", "", "", "", "", 83.33, 1.8776707*^7, 6.681, 30.6, 
  6.991, 4.625, 24055.588, 0.1, 466.792, 7.11, 7., 43.1, 98.999, 6.7, 73.6, 
  0.825}, {"KAZ", "Asia", "Kazakhstan", "2020-07-26", 83122., 1402., 1612., 
  585., 0., 30., 4426.868, 74.667, 85.851, 31.156, 0., 1.598, 0.98, "", "", 
  "", "", "", "", "", "", 17183., 1.980799*^6, 105.492, 0.915, 27072., 1.442, 
  0.06, 16.8, "tests performed", "", "", "", "", "", "", "", "", "", 83.33, 
  1.8776707*^7, 6.681, 30.6, 6.991, 4.625, 24055.588, 0.1, 466.792, 7.11, 7., 
  43.1, 98.999, 6.7, 73.6, 0.825}, {"KAZ", "Asia", "Kazakhstan", 
  "2020-07-27", 84648., 1526., 1597.143, 585., 0., 0., 4508.139, 81.271, 
  85.06, 31.156, 0., 0., 0.99, "", "", "", "", "", "", "", "", 10850., 
  1.991649*^6, 106.07, 0.578, 26525., 1.413, 0.06, 16.6, "tests performed", 
  "", "", "", "", "", "", "", "", "", 83.33, 1.8776707*^7, 6.681, 30.6, 
  6.991, 4.625, 24055.588, 0.1, 466.792, 7.11, 7., 43.1, 98.999, 6.7, 73.6, 
  0.825}, {"KAZ", "Asia", "Kazakhstan", "2020-07-28", 86192., 1544., 1577., 
  793., 208., 29.714, 4590.368, 82.23, 83.987, 42.233, 11.078, 1.583, 1., "", 
  "", "", "", "", "", "", "", 14780., 2.006429*^6, 106.857, 0.787, 26157., 
  1.393, 0.06, 16.6, "tests performed", "", "", "", "", "", "", "", "", "", 
  83.33, 1.8776707*^7, 6.681, 30.6, 6.991, 4.625, 24055.588, 0.1, 466.792, 
  7.11, 7., 43.1, 98.999, 6.7, 73.6, 0.825}, {"KAZ", "Asia", "Kazakhstan", 
  "2020-07-29", 87664., 1472., 1787.286, 793., 0., 29.714, 4668.763, 78.395, 
  95.186, 42.233, 0., 1.583, 1., "", "", "", "", "", "", "", "", 19210., 
  2.025639*^6, 107.88, 1.023, 25883., 1.378, 0.069, 14.5, "tests performed", 
  "", "", "", "", "", "", "", "", "", 83.33, 1.8776707*^7, 6.681, 30.6, 
  6.991, 4.625, 24055.588, 0.1, 466.792, 7.11, 7., 43.1, 98.999, 6.7, 73.6, 
  0.825}, {"KAZ", "Asia", "Kazakhstan", "2020-07-30", 89078., 1414., 
  1513.143, 793., 0., 29.714, 4744.069, 75.306, 80.586, 42.233, 0., 1.583, 
  1.01, "", "", "", "", "", "", "", "", 22316., 2.047955*^6, 109.069, 1.188, 
  25721., 1.37, 0.059, 17., "tests performed", "", "", "", "", "", "", "", 
  "", "", 83.33, 1.8776707*^7, 6.681, 30.6, 6.991, 4.625, 24055.588, 0.1, 
  466.792, 7.11, 7., 43.1, 98.999, 6.7, 73.6, 0.825}, 
 {"KAZ", "Asia", "Kazakhstan", "2020-07-31", 90367., 1289., 1448.714, 793., 
  0., 29.714, 4812.718, 68.649, 77.155, 42.233, 0., 1.583, 1.01, "", "", "", 
  "", "", "", "", "", 25171., 2.073126*^6, 110.409, 1.341, 25473., 1.357, 
  0.057, 17.6, "tests performed", "", "", "", "", "", "", "", "", "", 80.56, 
  1.8776707*^7, 6.681, 30.6, 6.991, 4.625, 24055.588, 0.1, 466.792, 7.11, 7., 
  43.1, 98.999, 6.7, 73.6, 0.825}, {"KAZ", "Asia", "Kazakhstan", 
  "2020-08-01", 90367., 0., 1235.286, 793., 0., 29.714, 4812.718, 0., 65.788, 
  42.233, 0., 1.583, 1.03, "", "", "", "", "", "", "", "", 19496., 
  2.092622*^6, 111.448, 1.038, 18429., 0.981, 0.067, 14.9, "tests performed", 
  "", "", "", "", "", "", "", "", "", 80.56, 1.8776707*^7, 6.681, 30.6, 
  6.991, 4.625, 24055.588, 0.1, 466.792, 7.11, 7., 43.1, 98.999, 6.7, 73.6, 
  0.825}, {"KAZ", "Asia", "Kazakhstan", "2020-08-02", 96774., 6407., 
  1950.286, 823., 30., 34., 5153.939, 341.221, 103.867, 43.831, 1.598, 1.811, 
  1.04, "", "", "", "", "", "", "", "", 12658., 2.10528*^6, 112.122, 0.674, 
  17783., 0.947, 0.11, 9.1, "tests performed", "", "", "", "", "", "", "", 
  "", "", 80.56, 1.8776707*^7, 6.681, 30.6, 6.991, 4.625, 24055.588, 0.1, 
  466.792, 7.11, 7., 43.1, 98.999, 6.7, 73.6, 0.825}, 
 {"KAZ", "Asia", "Kazakhstan", "2020-08-03", 98641., 1867., 1999., 1109., 
  286., 74.857, 5253.371, 99.432, 106.462, 59.063, 15.232, 3.987, 1.03, "", 
  "", "", "", "", "", "", "", 8515., 2.113795*^6, 112.575, 0.453, 17449., 
  0.929, 0.115, 8.7, "tests performed", "", "", "", "", "", "", "", "", "", 
  80.56, 1.8776707*^7, 6.681, 30.6, 6.991, 4.625, 24055.588, 0.1, 466.792, 
  7.11, 7., 43.1, 98.999, 6.7, 73.6, 0.825}, {"KAZ", "Asia", "Kazakhstan", 
  "2020-08-04", 100075., 1434., 1983.286, 1109., 0., 45.143, 5329.742, 
  76.371, 105.625, 59.063, 0., 2.404, 1.01, "", "", "", "", "", "", "", "", 
  12564., 2.126359*^6, 113.245, 0.669, 17133., 0.912, 0.116, 8.6, 
  "tests performed", "", "", "", "", "", "", "", "", "", 80.56, 1.8776707*^7, 
  6.681, 30.6, 6.991, 4.625, 24055.588, 0.1, 466.792, 7.11, 7., 43.1, 98.999, 
  6.7, 73.6, 0.825}, {"KAZ", "Asia", "Kazakhstan", "2020-08-05", 102936., 
  2861., 2181.714, 1109., 0., 45.143, 5482.111, 152.37, 116.193, 59.063, 0., 
  2.404, 1., "", "", "", "", "", "", "", "", 18400., 2.144759*^6, 114.224, 
  0.98, 17017., 0.906, 0.128, 7.8, "tests performed", "", "", "", "", "", "", 
  "", "", "", 80.56, 1.8776707*^7, 6.681, 30.6, 6.991, 4.625, 24055.588, 0.1, 
  466.792, 7.11, 7., 43.1, 98.999, 6.7, 73.6, 0.825}, 
 {"KAZ", "Asia", "Kazakhstan", "2020-08-06", 105526., 2590., 2349.714, 1109., 
  0., 45.143, 5620.048, 137.937, 125.14, 59.063, 0., 2.404, 0.98, "", "", "", 
  "", "", "", "", "", 18954., 2.163713*^6, 115.234, 1.009, 16537., 0.881, 
  0.142, 7., "tests performed", "", "", "", "", "", "", "", "", "", 80.56, 
  1.8776707*^7, 6.681, 30.6, 6.991, 4.625, 24055.588, 0.1, 466.792, 7.11, 7., 
  43.1, 98.999, 6.7, 73.6, 0.825}, {"KAZ", "Asia", "Kazakhstan", 
  "2020-08-07", 107930., 2404., 2509., 1109., 0., 45.143, 5748.079, 128.031, 
  133.623, 59.063, 0., 2.404, 0.96, "", "", "", "", "", "", "", "", 19595., 
  2.183308*^6, 116.277, 1.044, 15740., 0.838, 0.159, 6.3, "tests performed", 
  "", "", "", "", "", "", "", "", "", 80.56, 1.8776707*^7, 6.681, 30.6, 
  6.991, 4.625, 24055.588, 0.1, 466.792, 7.11, 7., 43.1, 98.999, 6.7, 73.6, 
  0.825}, {"KAZ", "Asia", "Kazakhstan", "2020-08-08", 109939., 2009., 2796., 
  1109., 0., 45.143, 5855.074, 106.994, 148.908, 59.063, 0., 2.404, 0.93, "", 
  "", "", "", "", "", "", "", 19128., 2.202436*^6, 117.296, 1.019, 15688., 
  0.836, 0.178, 5.6, "tests performed", "", "", "", "", "", "", "", "", "", 
  80.56, 1.8776707*^7, 6.681, 30.6, 6.991, 4.625, 24055.588, 0.1, 466.792, 
  7.11, 7., 43.1, 98.999, 6.7, 73.6, 0.825}, {"KAZ", "Asia", "Kazakhstan", 
  "2020-08-09", 111822., 1883., 2149.714, 1109., 0., 40.857, 5955.357, 
  100.284, 114.488, 59.063, 0., 2.176, 0.91, "", "", "", "", "", "", "", "", 
  15207., 2.217643*^6, 118.106, 0.81, 16052., 0.855, 0.134, 7.5, 
  "tests performed", "", "", "", "", "", "", "", "", "", 80.56, 1.8776707*^7, 
  6.681, 30.6, 6.991, 4.625, 24055.588, 0.1, 466.792, 7.11, 7., 43.1, 98.999, 
  6.7, 73.6, 0.825}, {"KAZ", "Asia", "Kazakhstan", "2020-08-10", 112722., 
  900., 2011.571, 1433., 324., 46.286, 6003.289, 47.932, 107.131, 76.318, 
  17.255, 2.465, 0.89, "", "", "", "", "", "", "", "", 9226., 2.226869*^6, 
  118.597, 0.491, 16153., 0.86, 0.125, 8., "tests performed", "", "", "", "", 
  "", "", "", "", "", 80.56, 1.8776707*^7, 6.681, 30.6, 6.991, 4.625, 
  24055.588, 0.1, 466.792, 7.11, 7., 43.1, 98.999, 6.7, 73.6, 0.825}, 
 {"KAZ", "Asia", "Kazakhstan", "2020-08-11", 113501., 779., 1918., 1433., 0., 
  46.286, 6044.777, 41.488, 102.148, 76.318, 0., 2.465, 0.88, "", "", "", "", 
  "", "", "", "", 10055., 2.236924*^6, 119.133, 0.536, 15795., 0.841, 0.121, 
  8.2, "tests performed", "", "", "", "", "", "", "", "", "", 80.56, 
  1.8776707*^7, 6.681, 30.6, 6.991, 4.625, 24055.588, 0.1, 466.792, 7.11, 7., 
  43.1, 98.999, 6.7, 73.6, 0.825}, {"KAZ", "Asia", "Kazakhstan", 
  "2020-08-12", 115615., 2114., 1811.286, 1433., 0., 46.286, 6157.363, 
  112.586, 96.465, 76.318, 0., 2.465, 0.86, "", "", "", "", "", "", "", "", 
  15229., 2.252153*^6, 119.944, 0.811, 15342., 0.817, 0.118, 8.5, 
  "tests performed", "", "", "", "", "", "", "", "", "", 80.56, 1.8776707*^7, 
  6.681, 30.6, 6.991, 4.625, 24055.588, 0.1, 466.792, 7.11, 7., 43.1, 98.999, 
  6.7, 73.6, 0.825}, {"KAZ", "Asia", "Kazakhstan", "2020-08-13", 117104., 
  1489., 1654., 1433., 0., 46.286, 6236.663, 79.3, 88.088, 76.318, 0., 2.465, 
  0.84, "", "", "", "", "", "", "", "", 19601., 2.271754*^6, 120.988, 1.044, 
  15434., 0.822, 0.107, 9.3, "tests performed", "", "", "", "", "", "", "", 
  "", "", 80.56, 1.8776707*^7, 6.681, 30.6, 6.991, 4.625, 24055.588, 0.1, 
  466.792, 7.11, 7., 43.1, 98.999, 6.7, 73.6, 0.825}, 
 {"KAZ", "Asia", "Kazakhstan", "2020-08-14", 118514., 1410., 1512., 1433., 
  0., 46.286, 6311.756, 75.093, 80.525, 76.318, 0., 2.465, 0.83, "", "", "", 
  "", "", "", "", "", 19573., 2.291327*^6, 122.03, 1.042, 15431., 0.822, 
  0.098, 10.2, "tests performed", "", "", "", "", "", "", "", "", "", 80.56, 
  1.8776707*^7, 6.681, 30.6, 6.991, 4.625, 24055.588, 0.1, 466.792, 7.11, 7., 
  43.1, 98.999, 6.7, 73.6, 0.825}, {"KAZ", "Asia", "Kazakhstan", 
  "2020-08-15", 119781., 1267., 1406., 1480., 47., 53., 6379.234, 67.477, 
  74.88, 78.821, 2.503, 2.823, 0.81, "", "", "", "", "", "", "", "", 19179., 
  2.310506*^6, 123.052, 1.021, 15439., 0.822, 0.091, 11., "tests performed", 
  "", "", "", "", "", "", "", "", "", 80.56, 1.8776707*^7, 6.681, 30.6, 
  6.991, 4.625, 24055.588, 0.1, 466.792, 7.11, 7., 43.1, 98.999, 6.7, 73.6, 
  0.825}, {"KAZ", "Asia", "Kazakhstan", "2020-08-16", 121161., 1380., 
  1334.143, 1485., 5., 53.714, 6452.729, 73.495, 71.053, 79.087, 0.266, 
  2.861, 0.8, "", "", "", "", "", "", "", "", 13883., 2.324389*^6, 123.791, 
  0.739, 15249., 0.812, 0.087, 11.4, "tests performed", "", "", "", "", "", 
  "", "", "", "", 80.56, 1.8776707*^7, 6.681, 30.6, 6.991, 4.625, 24055.588, 
  0.1, 466.792, 7.11, 7., 43.1, 98.999, 6.7, 73.6, 0.825}, 
 {"KAZ", "Asia", "Kazakhstan", "2020-08-17", 121639., 478., 1273.857, 1487., 
  2., 7.714, 6478.186, 25.457, 67.842, 79.194, 0.107, 0.411, 0.79, "", "", 
  "", "", "", "", "", "", 9718., 2.334107*^6, 124.309, 0.518, 15320., 0.816, 
  0.083, 12., "tests performed", "", "", "", "", "", "", "", "", "", 79.63, 
  1.8776707*^7, 6.681, 30.6, 6.991, 4.625, 24055.588, 0.1, 466.792, 7.11, 7., 
  43.1, 98.999, 6.7, 73.6, 0.825}, {"KAZ", "Asia", "Kazakhstan", 
  "2020-08-18", 121973., 334., 1210.286, 1635., 148., 28.857, 6495.974, 
  17.788, 64.457, 87.076, 7.882, 1.537, 0.78, "", "", "", "", "", "", "", "", 
  7942., 2.342049*^6, 124.732, 0.423, 15018., 0.8, 0.081, 12.4, 
  "tests performed", "", "", "", "", "", "", "", "", "", 79.63, 1.8776707*^7, 
  6.681, 30.6, 6.991, 4.625, 24055.588, 0.1, 466.792, 7.11, 7., 43.1, 98.999, 
  6.7, 73.6, 0.825}, {"KAZ", "Asia", "Kazakhstan", "2020-08-19", 123325., 
  1352., 1101.429, 1646., 11., 30.429, 6567.978, 72.004, 58.659, 87.662, 
  0.586, 1.621, 0.77, "", "", "", "", "", "", "", "", 14953., 2.357002*^6, 
  125.528, 0.796, 14978., 0.798, 0.074, 13.6, "tests performed", "", "", "", 
  "", "", "", "", "", "", 79.63, 1.8776707*^7, 6.681, 30.6, 6.991, 4.625, 
  24055.588, 0.1, 466.792, 7.11, 7., 43.1, 98.999, 6.7, 73.6, 0.825}, 
 {"KAZ", "Asia", "Kazakhstan", "2020-08-20", 124356., 1031., 1036., 1652., 
  6., 31.286, 6622.887, 54.908, 55.175, 87.981, 0.32, 1.666, 0.76, "", "", 
  "", "", "", "", "", "", 17224., 2.374226*^6, 126.445, 0.917, 14639., 0.78, 
  0.071, 14.1, "tests performed", "", "", "", "", "", "", "", "", "", 79.63, 
  1.8776707*^7, 6.681, 30.6, 6.991, 4.625, 24055.588, 0.1, 466.792, 7.11, 7., 
  43.1, 98.999, 6.7, 73.6, 0.825}, {"KAZ", "Asia", "Kazakhstan", 
  "2020-08-21", 125335., 979., 974.429, 1658., 6., 32.143, 6675.026, 52.139, 
  51.896, 88.301, 0.32, 1.712, 0.75, "", "", "", "", "", "", "", "", 15331., 
  2.389557*^6, 127.262, 0.816, 14033., 0.747, 0.069, 14.4, "tests performed", 
  "", "", "", "", "", "", "", "", "", 79.63, 1.8776707*^7, 6.681, 30.6, 
  6.991, 4.625, 24055.588, 0.1, 466.792, 7.11, 7., 43.1, 98.999, 6.7, 73.6, 
  0.825}, {"KAZ", "Asia", "Kazakhstan", "2020-08-22", 126243., 908., 923.143, 
  1663., 5., 26.143, 6723.383, 48.358, 49.164, 88.567, 0.266, 1.392, 0.75, 
  "", "", "", "", "", "", "", "", 16046., 2.405603*^6, 128.116, 0.855, 
  13585., 0.724, 0.068, 14.7, "tests performed", "", "", "", "", "", "", "", 
  "", "", 79.63, 1.8776707*^7, 6.681, 30.6, 6.991, 4.625, 24055.588, 0.1, 
  466.792, 7.11, 7., 43.1, 98.999, 6.7, 73.6, 0.825}, 
 {"KAZ", "Asia", "Kazakhstan", "2020-08-23", 127203., 960., 863.143, 1671., 
  8., 26.571, 6774.511, 51.127, 45.969, 88.993, 0.426, 1.415, 0.74, "", "", 
  "", "", "", "", "", "", 12152., 2.417755*^6, 128.764, 0.647, 13338., 0.71, 
  0.065, 15.5, "tests performed", "", "", "", "", "", "", "", "", "", 79.63, 
  1.8776707*^7, 6.681, 30.6, 6.991, 4.625, 24055.588, 0.1, 466.792, 7.11, 7., 
  43.1, 98.999, 6.7, 73.6, 0.825}, {"KAZ", "Asia", "Kazakhstan", 
  "2020-08-24", 127462., 259., 831.857, 1781., 110., 42., 6788.304, 13.794, 
  44.303, 94.852, 5.858, 2.237, 0.74, "", "", "", "", "", "", "", "", 9432., 
  2.427187*^6, 129.266, 0.502, 13297., 0.708, 0.063, 16., "tests performed", 
  "", "", "", "", "", "", "", "", "", 79.63, 1.8776707*^7, 6.681, 30.6, 
  6.991, 4.625, 24055.588, 0.1, 466.792, 7.11, 7., 43.1, 98.999, 6.7, 73.6, 
  0.825}, {"KAZ", "Asia", "Kazakhstan", "2020-08-25", 127462., 0., 784.143, 
  1781., 0., 20.857, 6788.304, 0., 41.761, 94.852, 0., 1.111, 0.73, "", "", 
  "", "", "", "", "", "", 7257., 2.434444*^6, 129.652, 0.386, 13199., 0.703, 
  0.059, 16.8, "tests performed", "", "", "", "", "", "", "", "", "", 79.63, 
  1.8776707*^7, 6.681, 30.6, 6.991, 4.625, 24055.588, 0.1, 466.792, 7.11, 7., 
  43.1, 98.999, 6.7, 73.6, 0.825}, {"KAZ", "Asia", "Kazakhstan", 
  "2020-08-26", 127462., 0., 591., 1781., 0., 19.286, 6788.304, 0., 31.475, 
  94.852, 0., 1.027, 0.73, "", "", "", "", "", "", "", "", 15112., 
  2.449556*^6, 130.457, 0.805, 13222., 0.704, 0.045, 22.4, "tests performed", 
  "", "", "", "", "", "", "", "", "", 79.63, 1.8776707*^7, 6.681, 30.6, 
  6.991, 4.625, 24055.588, 0.1, 466.792, 7.11, 7., 43.1, 98.999, 6.7, 73.6, 
  0.825}, {"KAZ", "Asia", "Kazakhstan", "2020-08-27", 127664., 202., 472.571, 
  1781., 0., 18.429, 6799.062, 10.758, 25.168, 94.852, 0., 0.981, 0.74, "", 
  "", "", "", "", "", "", "", 14729., 2.464285*^6, 131.242, 0.784, 12866., 
  0.685, 0.037, 27.2, "tests performed", "", "", "", "", "", "", "", "", "", 
  79.63, 1.8776707*^7, 6.681, 30.6, 6.991, 4.625, 24055.588, 0.1, 466.792, 
  7.11, 7., 43.1, 98.999, 6.7, 73.6, 0.825}, {"KAZ", "Asia", "Kazakhstan", 
  "2020-08-28", 128618., 954., 469., 1781., 0., 17.571, 6849.87, 50.808, 
  24.978, 94.852, 0., 0.936, 0.76, "", "", "", "", "", "", "", "", 17299., 
  2.481584*^6, 132.163, 0.921, 13147., 0.7, 0.036, 28., "tests performed", 
  "", "", "", "", "", "", "", "", "", 79.63, 1.8776707*^7, 6.681, 30.6, 
  6.991, 4.625, 24055.588, 0.1, 466.792, 7.11, 7., 43.1, 98.999, 6.7, 73.6, 
  0.825}, {"KAZ", "Asia", "Kazakhstan", "2020-08-29", 130040., 1422., 
  542.429, 1781., 0., 16.857, 6925.602, 75.732, 28.888, 94.852, 0., 0.898, 
  0.77, "", "", "", "", "", "", "", "", 18237., 2.499821*^6, 133.134, 0.971, 
  13460., 0.717, 0.04, 24.8, "tests performed", "", "", "", "", "", "", "", 
  "", "", 79.63, 1.8776707*^7, 6.681, 30.6, 6.991, 4.625, 24055.588, 0.1, 
  466.792, 7.11, 7., 43.1, 98.999, 6.7, 73.6, 0.825}, 
 {"KAZ", "Asia", "Kazakhstan", "2020-08-30", 130673., 633., 495.714, 1781., 
  0., 15.714, 6959.314, 33.712, 26.4, 94.852, 0., 0.837, 0.77, "", "", "", 
  "", "", "", "", "", 14019., 2.51384*^6, 133.881, 0.747, 13726., 0.731, 
  0.036, 27.7, "tests performed", "", "", "", "", "", "", "", "", "", 79.63, 
  1.8776707*^7, 6.681, 30.6, 6.991, 4.625, 24055.588, 0.1, 466.792, 7.11, 7., 
  43.1, 98.999, 6.7, 73.6, 0.825}, {"KAZ", "Asia", "Kazakhstan", 
  "2020-08-31", 130673., 0., 458.714, 1781., 0., 0., 6959.314, 0., 24.43, 
  94.852, 0., 0., 0.77, "", "", "", "", "", "", "", "", 9320., 2.52316*^6, 
  134.377, 0.496, 13710., 0.73, 0.033, 29.9, "tests performed", "", "", "", 
  "", "", "", "", "", "", 79.63, 1.8776707*^7, 6.681, 30.6, 6.991, 4.625, 
  24055.588, 0.1, 466.792, 7.11, 7., 43.1, 98.999, 6.7, 73.6, 0.825}, 
 {"KAZ", "Asia", "Kazakhstan", "2020-09-01", 131596., 923., 590.571, 1815., 
  34., 4.857, 7008.471, 49.157, 31.452, 96.662, 1.811, 0.259, 0.77, "", "", 
  "", "", "", "", "", "", 4972., 2.528132*^6, 134.642, 0.265, 13384., 0.713, 
  0.044, 22.7, "tests performed", "", "", "", "", "", "", "", "", "", 75.93, 
  1.8776707*^7, 6.681, 30.6, 6.991, 4.625, 24055.588, 0.1, 466.792, 7.11, 7., 
  43.1, 98.999, 6.7, 73.6, 0.825}, {"KAZ", "Asia", "Kazakhstan", 
  "2020-09-02", 131695., 99., 604.714, 1883., 68., 14.571, 7013.743, 5.272, 
  32.206, 100.284, 3.622, 0.776, 0.77, "", "", "", "", "", "", "", "", 9040., 
  2.537172*^6, 135.123, 0.481, 12517., 0.667, 0.048, 20.7, "tests performed", 
  "", "", "", "", "", "", "", "", "", 75.93, 1.8776707*^7, 6.681, 30.6, 
  6.991, 4.625, 24055.588, 0.1, 466.792, 7.11, 7., 43.1, 98.999, 6.7, 73.6, 
  0.825}, {"KAZ", "Asia", "Kazakhstan", "2020-09-03", 132354., 659., 670., 
  1889., 6., 15.429, 7048.84, 35.097, 35.683, 100.603, 0.32, 0.822, 0.77, "", 
  "", "", "", "", "", "", "", 16534., 2.553706*^6, 136.004, 0.881, 12774., 
  0.68, 0.052, 19.1, "tests performed", "", "", "", "", "", "", "", "", "", 
  75.93, 1.8776707*^7, 6.681, 30.6, 6.991, 4.625, 24055.588, 0.1, 466.792, 
  7.11, 7., 43.1, 98.999, 6.7, 73.6, 0.825}, {"KAZ", "Asia", "Kazakhstan", 
  "2020-09-04", 132924., 570., 615.143, 1893., 4., 16., 7079.197, 30.357, 
  32.761, 100.816, 0.213, 0.852, 0.77, "", "", "", "", "", "", "", "", 
  17856., 2.571562*^6, 136.955, 0.951, 12854., 0.685, 0.048, 20.9, 
  "tests performed", "", "", "", "", "", "", "", "", "", 75.93, 1.8776707*^7, 
  6.681, 30.6, 6.991, 4.625, 24055.588, 0.1, 466.792, 7.11, 7., 43.1, 98.999, 
  6.7, 73.6, 0.825}, {"KAZ", "Asia", "Kazakhstan", "2020-09-05", 133028., 
  104., 426.857, 1893., 0., 16., 7084.735, 5.539, 22.733, 100.816, 0., 0.852, 
  0.77, "", "", "", "", "", "", "", "", 17518., 2.58908*^6, 137.888, 0.933, 
  12751., 0.679, 0.033, 29.9, "tests performed", "", "", "", "", "", "", "", 
  "", "", 80.56, 1.8776707*^7, 6.681, 30.6, 6.991, 4.625, 24055.588, 0.1, 
  466.792, 7.11, 7., 43.1, 98.999, 6.7, 73.6, 0.825}, 
 {"KAZ", "Asia", "Kazakhstan", "2020-09-06", 133924., 896., 464.429, 1901., 
  8., 17.143, 7132.454, 47.719, 24.734, 101.242, 0.426, 0.913, 0.78, "", "", 
  "", "", "", "", "", "", 14020., 2.6031*^6, 138.635, 0.747, 12751., 0.679, 
  0.036, 27.5, "tests performed", "", "", "", "", "", "", "", "", "", 80.56, 
  1.8776707*^7, 6.681, 30.6, 6.991, 4.625, 24055.588, 0.1, 466.792, 7.11, 7., 
  43.1, 98.999, 6.7, 73.6, 0.825}, {"KAZ", "Asia", "Kazakhstan", 
  "2020-09-07", 134123., 199., 492.857, 1902., 1., 17.286, 7143.052, 10.598, 
  26.248, 101.296, 0.053, 0.921, 0.78, "", "", "", "", "", "", "", "", 9764., 
  2.612864*^6, 139.155, 0.52, 12815., 0.682, 0.038, 26., "tests performed", 
  "", "", "", "", "", "", "", "", "", 80.56, 1.8776707*^7, 6.681, 30.6, 
  6.991, 4.625, 24055.588, 0.1, 466.792, 7.11, 7., 43.1, 98.999, 6.7, 73.6, 
  0.825}, {"KAZ", "Asia", "Kazakhstan", "2020-09-08", 134203., 80., 372.429, 
  1903., 1., 12.571, 7147.313, 4.261, 19.835, 101.349, 0.053, 0.67, 0.78, "", 
  "", "", "", "", "", "", "", 9440., 2.622304*^6, 139.657, 0.503, 13453., 
  0.716, 0.028, 36.1, "tests performed", "", "", "", "", "", "", "", "", "", 
  80.56, 1.8776707*^7, 6.681, 30.6, 6.991, 4.625, 24055.588, 0.1, 466.792, 
  7.11, 7., 43.1, 98.999, 6.7, 73.6, 0.825}, {"KAZ", "Asia", "Kazakhstan", 
  "2020-09-09", 134726., 523., 433., 1950., 47., 9.571, 7175.167, 27.854, 
  23.06, 103.852, 2.503, 0.51, 0.78, "", "", "", "", "", "", "", "", 18260., 
  2.640564*^6, 140.63, 0.972, 14770., 0.787, 0.029, 34.1, "tests performed", 
  "", "", "", "", "", "", "", "", "", 80.56, 1.8776707*^7, 6.681, 30.6, 
  6.991, 4.625, 24055.588, 0.1, 466.792, 7.11, 7., 43.1, 98.999, 6.7, 73.6, 
  0.825}, {"KAZ", "Asia", "Kazakhstan", "2020-09-10", 135159., 433., 400.714, 
  1951., 1., 8.857, 7198.227, 23.06, 21.341, 103.905, 0.053, 0.472, 0.79, "", 
  "", "", "", "", "", "", "", 17779., 2.658343*^6, 141.577, 0.947, 14948., 
  0.796, 0.027, 37.3, "tests performed", "", "", "", "", "", "", "", "", "", 
  80.56, 1.8776707*^7, 6.681, 30.6, 6.991, 4.625, 24055.588, 0.1, 466.792, 
  7.11, 7., 43.1, 98.999, 6.7, 73.6, 0.825}, {"KAZ", "Asia", "Kazakhstan", 
  "2020-09-11", 135589., 430., 380.714, 1952., 1., 8.429, 7221.128, 22.901, 
  20.276, 103.959, 0.053, 0.449, 0.79, "", "", "", "", "", "", "", "", 
  18485., 2.676828*^6, 142.561, 0.984, 15038., 0.801, 0.025, 39.5, 
  "tests performed", "", "", "", "", "", "", "", "", "", 80.56, 1.8776707*^7, 
  6.681, 30.6, 6.991, 4.625, 24055.588, 0.1, 466.792, 7.11, 7., 43.1, 98.999, 
  6.7, 73.6, 0.825}, {"KAZ", "Asia", "Kazakhstan", "2020-09-12", 135964., 
  375., 419.429, 1954., 2., 8.714, 7241.099, 19.972, 22.338, 104.065, 0.107, 
  0.464, 0.79, "", "", "", "", "", "", "", "", 19590., 2.696418*^6, 143.604, 
  1.043, 15334., 0.817, 0.027, 36.6, "tests performed", "", "", "", "", "", 
  "", "", "", "", 80.56, 1.8776707*^7, 6.681, 30.6, 6.991, 4.625, 24055.588, 
  0.1, 466.792, 7.11, 7., 43.1, 98.999, 6.7, 73.6, 0.825}, 
 {"KAZ", "Asia", "Kazakhstan", "2020-09-13", 136384., 420., 351.429, 1955., 
  1., 7.714, 7263.467, 22.368, 18.716, 104.118, 0.053, 0.411, 0.8, "", "", 
  "", "", "", "", "", "", 15968., 2.712386*^6, 144.455, 0.85, 15612., 0.831, 
  0.023, 44.4, "tests performed", "", "", "", "", "", "", "", "", "", 80.56, 
  1.8776707*^7, 6.681, 30.6, 6.991, 4.625, 24055.588, 0.1, 466.792, 7.11, 7., 
  43.1, 98.999, 6.7, 73.6, 0.825}, {"KAZ", "Asia", "Kazakhstan", 
  "2020-09-14", 136513., 129., 341.429, 1962., 7., 8.571, 7270.338, 6.87, 
  18.184, 104.491, 0.373, 0.456, 0.8, "", "", "", "", "", "", "", "", 11595., 
  2.723981*^6, 145.072, 0.618, 15874., 0.845, 0.022, 46.5, "tests performed", 
  "", "", "", "", "", "", "", "", "", 78.7, 1.8776707*^7, 6.681, 30.6, 6.991, 
  4.625, 24055.588, 0.1, 466.792, 7.11, 7., 43.1, 98.999, 6.7, 73.6, 0.825}, 
 {"KAZ", "Asia", "Kazakhstan", "2020-09-15", 136586., 73., 340.429, 1965., 
  3., 8.857, 7274.225, 3.888, 18.13, 104.651, 0.16, 0.472, 0.81, "", "", "", 
  "", "", "", "", "", 9474., 2.733455*^6, 145.577, 0.505, 15879., 0.846, 
  0.021, 46.6, "tests performed", "", "", "", "", "", "", "", "", "", 78.7, 
  1.8776707*^7, 6.681, 30.6, 6.991, 4.625, 24055.588, 0.1, 466.792, 7.11, 7., 
  43.1, 98.999, 6.7, 73.6, 0.825}, {"KAZ", "Asia", "Kazakhstan", 
  "2020-09-16", 137058., 472., 333.143, 2003., 38., 7.571, 7299.363, 25.138, 
  17.742, 106.675, 2.024, 0.403, 0.81, "", "", "", "", "", "", "", "", 
  17142., 2.750597*^6, 146.49, 0.913, 15719., 0.837, 0.021, 47.2, 
  "tests performed", "", "", "", "", "", "", "", "", "", 78.7, 1.8776707*^7, 
  6.681, 30.6, 6.991, 4.625, 24055.588, 0.1, 466.792, 7.11, 7., 43.1, 98.999, 
  6.7, 73.6, 0.825}, {"KAZ", "Asia", "Kazakhstan", "2020-09-17", 137393., 
  335., 319.143, 2006., 3., 7.857, 7317.204, 17.841, 16.997, 106.834, 0.16, 
  0.418, 0.82, "", "", "", "", "", "", "", "", 17639., 2.768236*^6, 147.429, 
  0.939, 15699., 0.836, 0.02, 49.2, "tests performed", "", "", "", "", "", 
  "", "", "", "", 78.7, 1.8776707*^7, 6.681, 30.6, 6.991, 4.625, 24055.588, 
  0.1, 466.792, 7.11, 7., 43.1, 98.999, 6.7, 73.6, 0.825}, 
 {"KAZ", "Asia", "Kazakhstan", "2020-09-18", 137713., 320., 303.429, 2008., 
  2., 8., 7334.247, 17.042, 16.16, 106.941, 0.107, 0.426, 0.82, "", "", "", 
  "", "", "", "", "", 19738., 2.787974*^6, 148.48, 1.051, 15878., 0.846, 
  0.019, 52.3, "tests performed", "", "", "", "", "", "", "", "", "", 78.7, 
  1.8776707*^7, 6.681, 30.6, 6.991, 4.625, 24055.588, 0.1, 466.792, 7.11, 7., 
  43.1, 98.999, 6.7, 73.6, 0.825}, {"KAZ", "Asia", "Kazakhstan", 
  "2020-09-19", 138013., 300., 292.714, 2009., 1., 7.857, 7350.224, 15.977, 
  15.589, 106.994, 0.053, 0.418, 0.83, "", "", "", "", "", "", "", "", 
  18521., 2.806495*^6, 149.467, 0.986, 15725., 0.837, 0.019, 53.7, 
  "tests performed", "", "", "", "", "", "", "", "", "", 78.7, 1.8776707*^7, 
  6.681, 30.6, 6.991, 4.625, 24055.588, 0.1, 466.792, 7.11, 7., 43.1, 98.999, 
  6.7, 73.6, 0.825}, {"KAZ", "Asia", "Kazakhstan", "2020-09-20", 138348., 
  335., 280.571, 2014., 5., 8.429, 7368.065, 17.841, 14.943, 107.261, 0.266, 
  0.449, 0.84, "", "", "", "", "", "", "", "", 13559., 2.820054*^6, 150.189, 
  0.722, 15381., 0.819, 0.018, 54.8, "tests performed", "", "", "", "", "", 
  "", "", "", "", 78.7, 1.8776707*^7, 6.681, 30.6, 6.991, 4.625, 24055.588, 
  0.1, 466.792, 7.11, 7., 43.1, 98.999, 6.7, 73.6, 0.825}, 
 {"KAZ", "Asia", "Kazakhstan", "2020-09-21", 138455., 107., 277.429, 2015., 
  1., 7.571, 7373.764, 5.699, 14.775, 107.314, 0.053, 0.403, 0.84, "", "", 
  "", "", "", "", "", "", 11017., 2.831071*^6, 150.776, 0.587, 15299., 0.815, 
  0.018, 55.1, "tests performed", "", "", "", "", "", "", "", "", "", 78.7, 
  1.8776707*^7, 6.681, 30.6, 6.991, 4.625, 24055.588, 0.1, 466.792, 7.11, 7., 
  43.1, 98.999, 6.7, 73.6, 0.825}, {"KAZ", "Asia", "Kazakhstan", 
  "2020-09-22", 138542., 87., 279.429, 2016., 1., 7.286, 7378.397, 4.633, 
  14.882, 107.367, 0.053, 0.388, 0.85, "", "", "", "", "", "", "", "", 9381., 
  2.840452*^6, 151.275, 0.5, 15285., 0.814, 0.018, 54.7, "tests performed", 
  "", "", "", "", "", "", "", "", "", 78.7, 1.8776707*^7, 6.681, 30.6, 6.991, 
  4.625, 24055.588, 0.1, 466.792, 7.11, 7., 43.1, 98.999, 6.7, 73.6, 0.825}, 
 {"KAZ", "Asia", "Kazakhstan", "2020-09-23", 138982., 440., 274.857, 2044., 
  28., 5.857, 7401.83, 23.433, 14.638, 108.858, 1.491, 0.312, 0.86, "", "", 
  "", "", "", "", "", "", 17969., 2.858421*^6, 152.232, 0.957, 15403., 0.82, 
  0.018, 56., "tests performed", "", "", "", "", "", "", "", "", "", 78.7, 
  1.8776707*^7, 6.681, 30.6, 6.991, 4.625, 24055.588, 0.1, 466.792, 7.11, 7., 
  43.1, 98.999, 6.7, 73.6, 0.825}, {"KAZ", "Asia", "Kazakhstan", 
  "2020-09-24", 139289., 307., 270.857, 2045., 1., 5.571, 7418.18, 16.35, 
  14.425, 108.912, 0.053, 0.297, 0.87, "", "", "", "", "", "", "", "", 
  21162., 2.879583*^6, 153.359, 1.127, 15907., 0.847, 0.017, 58.7, 
  "tests performed", "", "", "", "", "", "", "", "", "", 78.7, 1.8776707*^7, 
  6.681, 30.6, 6.991, 4.625, 24055.588, 0.1, 466.792, 7.11, 7., 43.1, 98.999, 
  6.7, 73.6, 0.825}, {"KAZ", "Asia", "Kazakhstan", "2020-09-25", 139581., 
  292., 266.857, 2046., 1., 5.429, 7433.732, 15.551, 14.212, 108.965, 0.053, 
  0.289, 0.88, "", "", "", "", "", "", "", "", 16222., 2.895805*^6, 154.223, 
  0.864, 15404., 0.82, 0.017, 57.7, "tests performed", "", "", "", "", "", 
  "", "", "", "", 78.7, 1.8776707*^7, 6.681, 30.6, 6.991, 4.625, 24055.588, 
  0.1, 466.792, 7.11, 7., 43.1, 98.999, 6.7, 73.6, 0.825}, 
 {"KAZ", "Asia", "Kazakhstan", "2020-09-26", 139882., 301., 267., 2046., 0., 
  5.286, 7449.762, 16.03, 14.22, 108.965, 0., 0.282, 0.88, "", "", "", "", 
  "", "", "", "", 18859., 2.914664*^6, 155.228, 1.004, 15453., 0.823, 0.017, 
  57.9, "tests performed", "", "", "", "", "", "", "", "", "", 78.7, 
  1.8776707*^7, 6.681, 30.6, 6.991, 4.625, 24055.588, 0.1, 466.792, 7.11, 7., 
  43.1, 98.999, 6.7, 73.6, 0.825}, {"KAZ", "Asia", "Kazakhstan", 
  "2020-09-27", 140175., 293., 261., 2048., 2., 4.857, 7465.367, 15.604, 
  13.9, 109.071, 0.107, 0.259, 0.89, "", "", "", "", "", "", "", "", 16694., 
  2.931358*^6, 156.117, 0.889, 15901., 0.847, 0.016, 60.9, "tests performed", 
  "", "", "", "", "", "", "", "", "", 78.7, 1.8776707*^7, 6.681, 30.6, 6.991, 
  4.625, 24055.588, 0.1, 466.792, 7.11, 7., 43.1, 98.999, 6.7, 73.6, 0.825}, 
 {"KAZ", "Asia", "Kazakhstan", "2020-09-28", 140265., 90., 258.571, 2049., 
  1., 4.857, 7470.16, 4.793, 13.771, 109.125, 0.053, 0.259, 0.9, "", "", "", 
  "", "", "", "", "", 9208., 2.940566*^6, 156.607, 0.49, 15642., 0.833, 
  0.017, 60.5, "tests performed", "", "", "", "", "", "", "", "", "", 78.7, 
  1.8776707*^7, 6.681, 30.6, 6.991, 4.625, 24055.588, 0.1, 466.792, 7.11, 7., 
  43.1, 98.999, 6.7, 73.6, 0.825}, {"KAZ", "Asia", "Kazakhstan", 
  "2020-09-29", 140333., 68., 255.857, 2050., 1., 4.857, 7473.781, 3.622, 
  13.626, 109.178, 0.053, 0.259, 0.91, "", "", "", "", "", "", "", "", 5532., 
  2.946098*^6, 156.902, 0.295, 15092., 0.804, 0.017, 59., "tests performed", 
  "", "", "", "", "", "", "", "", "", 78.7, 1.8776707*^7, 6.681, 30.6, 6.991, 
  4.625, 24055.588, 0.1, 466.792, 7.11, 7., 43.1, 98.999, 6.7, 73.6, 0.825}, 
 {"KAZ", "Asia", "Kazakhstan", "2020-09-30", 140707., 374., 246.429, 2078., 
  28., 4.857, 7493.7, 19.918, 13.124, 110.669, 1.491, 0.259, 0.92, "", "", 
  "", "", "", "", "", "", 18183., 2.964281*^6, 157.87, 0.968, 15123., 0.805, 
  0.016, 61.4, "tests performed", "", "", "", "", "", "", "", "", "", 78.7, 
  1.8776707*^7, 6.681, 30.6, 6.991, 4.625, 24055.588, 0.1, 466.792, 7.11, 7., 
  43.1, 98.999, 6.7, 73.6, 0.825}, {"KAZ", "Asia", "Kazakhstan", 
  "2020-10-01", 140958., 251., 238.429, 2080., 2., 5., 7507.067, 13.368, 
  12.698, 110.776, 0.107, 0.266, 0.93, "", "", "", "", "", "", "", "", 9208., 
  2.973489*^6, 158.361, 0.49, 13415., 0.714, 0.018, 56.3, "tests performed", 
  "", "", "", "", "", "", "", "", "", 78.7, 1.8776707*^7, 6.681, 30.6, 6.991, 
  4.625, 24055.588, 0.1, 466.792, 7.11, 7., 43.1, 98.999, 6.7, 73.6, 0.825}, 
 {"KAZ", "Asia", "Kazakhstan", "2020-10-02", 141256., 298., 239.286, 2082., 
  2., 5.143, 7522.938, 15.871, 12.744, 110.882, 0.107, 0.274, 0.94, "", "", 
  "", "", "", "", "", "", 16928., 2.990417*^6, 159.262, 0.902, 13516., 0.72, 
  0.018, 56.5, "tests performed", "", "", "", "", "", "", "", "", "", 78.7, 
  1.8776707*^7, 6.681, 30.6, 6.991, 4.625, 24055.588, 0.1, 466.792, 7.11, 7., 
  43.1, 98.999, 6.7, 73.6, 0.825}, {"KAZ", "Asia", "Kazakhstan", 
  "2020-10-03", 141484., 228., 228.857, 2083., 1., 5.286, 7535.081, 12.143, 
  12.188, 110.935, 0.053, 0.282, 0.94, "", "", "", "", "", "", "", "", 
  17953., 3.00837*^6, 160.218, 0.956, 13387., 0.713, 0.017, 58.5, 
  "tests performed", "", "", "", "", "", "", "", "", "", 78.7, 1.8776707*^7, 
  6.681, 30.6, 6.991, 4.625, 24055.588, 0.1, 466.792, 7.11, 7., 43.1, 98.999, 
  6.7, 73.6, 0.825}, {"KAZ", "Asia", "Kazakhstan", "2020-10-04", 141748., 
  264., 224.714, 2083., 0., 5., 7549.141, 14.06, 11.968, 110.935, 0., 0.266, 
  0.96, "", "", "", "", "", "", "", "", 18980., 3.02735*^6, 161.229, 1.011, 
  13713., 0.73, 0.016, 61., "tests performed", "", "", "", "", "", "", "", 
  "", "", 78.7, 1.8776707*^7, 6.681, 30.6, 6.991, 4.625, 24055.588, 0.1, 
  466.792, 7.11, 7., 43.1, 98.999, 6.7, 73.6, 0.825}, 
 {"KAZ", "Asia", "Kazakhstan", "2020-10-05", 141844., 96., 225.571, 2085., 
  2., 5.143, 7554.253, 5.113, 12.013, 111.042, 0.107, 0.274, 0.97, "", "", 
  "", "", "", "", "", "", 10871., 3.038221*^6, 161.808, 0.579, 13951., 0.743, 
  0.016, 61.8, "tests performed", "", "", "", "", "", "", "", "", "", 78.7, 
  1.8776707*^7, 6.681, 30.6, 6.991, 4.625, 24055.588, 0.1, 466.792, 7.11, 7., 
  43.1, 98.999, 6.7, 73.6, 0.825}, {"KAZ", "Asia", "Kazakhstan", 
  "2020-10-06", 141904., 60., 224.429, 2085., 0., 5., 7557.449, 3.195, 
  11.952, 111.042, 0., 0.266, 0.98, "", "", "", "", "", "", "", "", 7218., 
  3.045439*^6, 162.192, 0.384, 14192., 0.756, 0.016, 63.2, "tests performed", 
  "", "", "", "", "", "", "", "", "", 78.7, 1.8776707*^7, 6.681, 30.6, 6.991, 
  4.625, 24055.588, 0.1, 466.792, 7.11, 7., 43.1, 98.999, 6.7, 73.6, 0.825}, 
 {"KAZ", "Asia", "Kazakhstan", "2020-10-07", 142239., 335., 218.857, 2107., 
  22., 4.143, 7575.29, 17.841, 11.656, 112.213, 1.172, 0.221, 1., "", "", "", 
  "", "", "", "", "", 17176., 3.062615*^6, 163.107, 0.915, 14048., 0.748, 
  0.016, 64.2, "tests performed", "", "", "", "", "", "", "", "", "", 78.7, 
  1.8776707*^7, 6.681, 30.6, 6.991, 4.625, 24055.588, 0.1, 466.792, 7.11, 7., 
  43.1, 98.999, 6.7, 73.6, 0.825}, {"KAZ", "Asia", "Kazakhstan", 
  "2020-10-08", 142597., 358., 234.143, 2108., 1., 4., 7594.356, 19.066, 
  12.47, 112.267, 0.053, 0.213, 1.01, "", "", "", "", "", "", "", "", 22627., 
  3.085242*^6, 164.312, 1.205, 15965., 0.85, 0.015, 68.2, "tests performed", 
  "", "", "", "", "", "", "", "", "", 78.7, 1.8776707*^7, 6.681, 30.6, 6.991, 
  4.625, 24055.588, 0.1, 466.792, 7.11, 7., 43.1, 98.999, 6.7, 73.6, 0.825}, 
 {"KAZ", "Asia", "Kazakhstan", "2020-10-09", 142945., 348., 241.286, 2110., 
  2., 4., 7612.89, 18.534, 12.85, 112.373, 0.107, 0.213, 1.02, "", "", "", 
  "", "", "", "", "", 21763., 3.107005*^6, 165.471, 1.159, 16655., 0.887, 
  0.014, 69., "tests performed", "", "", "", "", "", "", "", "", "", 78.7, 
  1.8776707*^7, 6.681, 30.6, 6.991, 4.625, 24055.588, 0.1, 466.792, 7.11, 7., 
  43.1, 98.999, 6.7, 73.6, 0.825}, {"KAZ", "Asia", "Kazakhstan", 
  "2020-10-10", 143280., 335., 256.571, 2111., 1., 4., 7630.731, 17.841, 
  13.664, 112.427, 0.053, 0.213, 1.03, "", "", "", "", "", "", "", "", 
  23470., 3.130475*^6, 166.721, 1.25, 17444., 0.929, 0.015, 68., 
  "tests performed", "", "", "", "", "", "", "", "", "", 78.7, 1.8776707*^7, 
  6.681, 30.6, 6.991, 4.625, 24055.588, 0.1, 466.792, 7.11, 7., 43.1, 98.999, 
  6.7, 73.6, 0.825}, {"KAZ", "Asia", "Kazakhstan", "2020-10-11", 143632., 
  352., 269.143, 2113., 2., 4.286, 7649.478, 18.747, 14.334, 112.533, 0.107, 
  0.228, 1.03, "", "", "", "", "", "", "", "", 19521., 3.149996*^6, 167.761, 
  1.04, 17521., 0.933, 0.015, 65.1, "tests performed", "", "", "", "", "", 
  "", "", "", "", 78.7, 1.8776707*^7, 6.681, 30.6, 6.991, 4.625, 24055.588, 
  0.1, 466.792, 7.11, 7., 43.1, 98.999, 6.7, 73.6, 0.825}, 
 {"KAZ", "Asia", "Kazakhstan", "2020-10-12", 143740., 108., 270.857, 2114., 
  1., 4.143, 7655.229, 5.752, 14.425, 112.586, 0.053, 0.221, 1.03, "", "", 
  "", "", "", "", "", "", 14773., 3.164769*^6, 168.548, 0.787, 18078., 0.963, 
  0.015, 66.7, "tests performed", "", "", "", "", "", "", "", "", "", 78.7, 
  1.8776707*^7, 6.681, 30.6, 6.991, 4.625, 24055.588, 0.1, 466.792, 7.11, 7., 
  43.1, 98.999, 6.7, 73.6, 0.825}, {"KAZ", "Asia", "Kazakhstan", 
  "2020-10-13", 143814., 74., 272.857, 2116., 2., 4.429, 7659.17, 3.941, 
  14.532, 112.693, 0.107, 0.236, 1.04, "", "", "", "", "", "", "", "", 
  10906., 3.175675*^6, 169.128, 0.581, 18605., 0.991, 0.015, 68.2, 
  "tests performed", "", "", "", "", "", "", "", "", "", 74.07, 1.8776707*^7, 
  6.681, 30.6, 6.991, 4.625, 24055.588, 0.1, 466.792, 7.11, 7., 43.1, 98.999, 
  6.7, 73.6, 0.825}, {"KAZ", "Asia", "Kazakhstan", "2020-10-14", 144218., 
  404., 282.714, 2141., 25., 4.857, 7680.687, 21.516, 15.057, 114.024, 1.331, 
  0.259, 1.05, "", "", "", "", "", "", "", "", 20235., 3.19591*^6, 170.206, 
  1.078, 19042., 1.014, 0.015, 67.4, "tests performed", "", "", "", "", "", 
  "", "", "", "", 74.07, 1.8776707*^7, 6.681, 30.6, 6.991, 4.625, 24055.588, 
  0.1, 466.792, 7.11, 7., 43.1, 98.999, 6.7, 73.6, 0.825}, 
 {"KAZ", "Asia", "Kazakhstan", "2020-10-15", 144328., 110., 247.286, 2141., 
  0., 4.714, 7686.545, 5.858, 13.17, 114.024, 0., 0.251, 1.06, "", "", "", 
  "", "", "", "", "", 24042., 3.219952*^6, 171.487, 1.28, 19244., 1.025, 
  0.013, 77.8, "tests performed", "", "", "", "", "", "", "", "", "", 74.07, 
  1.8776707*^7, 6.681, 30.6, 6.991, 4.625, 24055.588, 0.1, 466.792, 7.11, 7., 
  43.1, 98.999, 6.7, 73.6, 0.825}, {"KAZ", "Asia", "Kazakhstan", 
  "2020-10-16", 144761., 433., 259.429, 2144., 3., 4.857, 7709.605, 23.06, 
  13.817, 114.184, 0.16, 0.259, 1.07, "", "", "", "", "", "", "", "", 25332., 
  3.245284*^6, 172.836, 1.349, 19754., 1.052, 0.013, 76.1, "tests performed", 
  "", "", "", "", "", "", "", "", "", 74.07, 1.8776707*^7, 6.681, 30.6, 
  6.991, 4.625, 24055.588, 0.1, 466.792, 7.11, 7., 43.1, 98.999, 6.7, 73.6, 
  0.825}, {"KAZ", "Asia", "Kazakhstan", "2020-10-17", 145019., 258., 248.429, 
  2148., 4., 5.286, 7723.346, 13.74, 13.231, 114.397, 0.213, 0.282, 1.08, "", 
  "", "", "", "", "", "", "", 23246., 3.26853*^6, 174.074, 1.238, 19722., 
  1.05, 0.013, 79.4, "tests performed", "", "", "", "", "", "", "", "", "", 
  74.07, 1.8776707*^7, 6.681, 30.6, 6.991, 4.625, 24055.588, 0.1, 466.792, 
  7.11, 7., 43.1, 98.999, 6.7, 73.6, 0.825}, {"KAZ", "Asia", "Kazakhstan", 
  "2020-10-18", 145320., 301., 241.143, 2149., 1., 5.143, 7739.376, 16.03, 
  12.843, 114.45, 0.053, 0.274, 1.09, "", "", "", "", "", "", "", "", 21273., 
  3.289803*^6, 175.207, 1.133, 19972., 1.064, 0.012, 82.8, "tests performed", 
  "", "", "", "", "", "", "", "", "", 74.07, 1.8776707*^7, 6.681, 30.6, 
  6.991, 4.625, 24055.588, 0.1, 466.792, 7.11, 7., 43.1, 98.999, 6.7, 73.6, 
  0.825}, {"KAZ", "Asia", "Kazakhstan", "2020-10-19", 145473., 153., 247.571, 
  2150., 1., 5.143, 7747.525, 8.148, 13.185, 114.504, 0.053, 0.274, 1.1, "", 
  "", "", "", "", "", "", "", 19823., 3.309626*^6, 176.262, 1.056, 20694., 
  1.102, 0.012, 83.6, "tests performed", "", "", "", "", "", "", "", "", "", 
  74.07, 1.8776707*^7, 6.681, 30.6, 6.991, 4.625, 24055.588, 0.1, 466.792, 
  7.11, 7., 43.1, 98.999, 6.7, 73.6, 0.825}, {"KAZ", "Asia", "Kazakhstan", 
  "2020-10-20", 145603., 130., 255.571, 2155., 5., 5.571, 7754.448, 6.923, 
  13.611, 114.77, 0.266, 0.297, 1.11, "", "", "", "", "", "", "", "", 11987., 
  3.321613*^6, 176.901, 0.638, 20848., 1.11, 0.012, 81.6, "tests performed", 
  "", "", "", "", "", "", "", "", "", 74.07, 1.8776707*^7, 6.681, 30.6, 
  6.991, 4.625, 24055.588, 0.1, 466.792, 7.11, 7., 43.1, 98.999, 6.7, 73.6, 
  0.825}, {"KAZ", "Asia", "Kazakhstan", "2020-10-21", 145966., 363., 249.714, 
  2184., 29., 6.143, 7773.781, 19.332, 13.299, 116.314, 1.544, 0.327, 1.12, 
  "", "", "", "", "", "", "", "", 21689., 3.343302*^6, 178.056, 1.155, 
  21056., 1.121, 0.012, 84.3, "tests performed", "", "", "", "", "", "", "", 
  "", "", 74.07, 1.8776707*^7, 6.681, 30.6, 6.991, 4.625, 24055.588, 0.1, 
  466.792, 7.11, 7., 43.1, 98.999, 6.7, 73.6, 0.825}, 
 {"KAZ", "Asia", "Kazakhstan", "2020-10-22", 146288., 322., 280., 2186., 2., 
  6.429, 7790.929, 17.149, 14.912, 116.421, 0.107, 0.342, 1.13, "", "", "", 
  "", "", "", "", "", 27344., 3.370646*^6, 179.512, 1.456, 21528., 1.147, 
  0.013, 76.9, "tests performed", "", "", "", "", "", "", "", "", "", 74.07, 
  1.8776707*^7, 6.681, 30.6, 6.991, 4.625, 24055.588, 0.1, 466.792, 7.11, 7., 
  43.1, 98.999, 6.7, 73.6, 0.825}, {"KAZ", "Asia", "Kazakhstan", 
  "2020-10-23", 146653., 365., 270.286, 2187., 1., 6.143, 7810.368, 19.439, 
  14.395, 116.474, 0.053, 0.327, 1.15, "", "", "", "", "", "", "", "", 
  26208., 3.396854*^6, 180.908, 1.396, 21653., 1.153, 0.012, 80.1, 
  "tests performed", "", "", "", "", "", "", "", "", "", 74.07, 1.8776707*^7, 
  6.681, 30.6, 6.991, 4.625, 24055.588, 0.1, 466.792, 7.11, 7., 43.1, 98.999, 
  6.7, 73.6, 0.825}, {"KAZ", "Asia", "Kazakhstan", "2020-10-24", 146982., 
  329., 280.429, 2189., 2., 5.857, 7827.89, 17.522, 14.935, 116.581, 0.107, 
  0.312, 1.16, "", "", "", "", "", "", "", "", 27602., 3.424456*^6, 182.378, 
  1.47, 22275., 1.186, 0.013, 79.4, "tests performed", "", "", "", "", "", 
  "", "", "", "", 74.07, 1.8776707*^7, 6.681, 30.6, 6.991, 4.625, 24055.588, 
  0.1, 466.792, 7.11, 7., 43.1, 98.999, 6.7, 73.6, 0.825}, 
 {"KAZ", "Asia", "Kazakhstan", "2020-10-25", 147297., 315., 282.429, 2189., 
  0., 5.714, 7844.666, 16.776, 15.041, 116.581, 0., 0.304, 1.17, "", "", "", 
  "", "", "", "", "", 25895., 3.450351*^6, 183.757, 1.379, 22935., 1.221, 
  0.012, 81.2, "tests performed", "", "", "", "", "", "", "", "", "", 74.07, 
  1.8776707*^7, 6.681, 30.6, 6.991, 4.625, 24055.588, 0.1, 466.792, 7.11, 7., 
  43.1, 98.999, 6.7, 73.6, 0.825}, {"KAZ", "Asia", "Kazakhstan", 
  "2020-10-26", 147463., 166., 284.286, 2190., 1., 5.714, 7853.507, 8.841, 
  15.14, 116.634, 0.053, 0.304, 1.18, "", "", "", "", "", "", "", "", 16265., 
  3.466616*^6, 184.623, 0.866, 22427., 1.194, 0.013, 78.9, "tests performed", 
  "", "", "", "", "", "", "", "", "", 74.07, 1.8776707*^7, 6.681, 30.6, 
  6.991, 4.625, 24055.588, 0.1, 466.792, 7.11, 7., 43.1, 98.999, 6.7, 73.6, 
  0.825}, {"KAZ", "Asia", "Kazakhstan", "2020-10-27", 147615., 152., 287.429, 
  2191., 1., 5.143, 7861.602, 8.095, 15.308, 116.687, 0.053, 0.274, 1.2, "", 
  "", "", "", "", "", "", "", 13073., 3.479689*^6, 185.319, 0.696, 22582., 
  1.203, 0.013, 78.6, "tests performed", "", "", "", "", "", "", "", "", "", 
  74.07, 1.8776707*^7, 6.681, 30.6, 6.991, 4.625, 24055.588, 0.1, 466.792, 
  7.11, 7., 43.1, 98.999, 6.7, 73.6, 0.825}, {"KAZ", "Asia", "Kazakhstan", 
  "2020-10-28", 148037., 422., 295.857, 2221., 30., 5.286, 7884.077, 22.475, 
  15.757, 118.285, 1.598, 0.282, 1.22, "", "", "", "", "", "", "", "", 
  23983., 3.503672*^6, 186.597, 1.277, 22910., 1.22, 0.013, 77.4, 
  "tests performed", "", "", "", "", "", "", "", "", "", 68.06, 1.8776707*^7, 
  6.681, 30.6, 6.991, 4.625, 24055.588, 0.1, 466.792, 7.11, 7., 43.1, 98.999, 
  6.7, 73.6, 0.825}, {"KAZ", "Asia", "Kazakhstan", "2020-10-29", 148479., 
  442., 313., 2222., 1., 5.143, 7907.617, 23.54, 16.67, 118.338, 0.053, 
  0.274, 1.24, "", "", "", "", "", "", "", "", 28801., 3.532473*^6, 188.131, 
  1.534, 23118., 1.231, 0.014, 73.9, "tests performed", "", "", "", "", "", 
  "", "", "", "", 68.06, 1.8776707*^7, 6.681, 30.6, 6.991, 4.625, 24055.588, 
  0.1, 466.792, 7.11, 7., 43.1, 98.999, 6.7, 73.6, 0.825}, 
 {"KAZ", "Asia", "Kazakhstan", "2020-10-30", 149066., 587., 344.714, 2224., 
  2., 5.286, 7938.879, 31.262, 18.359, 118.445, 0.107, 0.282, 1.25, "", "", 
  "", "", "", "", "", "", 29588., 3.562061*^6, 189.706, 1.576, 23601., 1.257, 
  0.015, 68.5, "tests performed", "", "", "", "", "", "", "", "", "", 68.06, 
  1.8776707*^7, 6.681, 30.6, 6.991, 4.625, 24055.588, 0.1, 466.792, 7.11, 7., 
  43.1, 98.999, 6.7, 73.6, 0.825}, {"KAZ", "Asia", "Kazakhstan", 
  "2020-10-31", 149699., 633., 388.143, 2226., 2., 5.286, 7972.591, 33.712, 
  20.672, 118.551, 0.107, 0.282, 1.26, "", "", "", "", "", "", "", "", 
  32119., 3.59418*^6, 191.417, 1.711, 24246., 1.291, 0.016, 62.5, 
  "tests performed", "", "", "", "", "", "", "", "", "", 68.06, 1.8776707*^7, 
  6.681, 30.6, 6.991, 4.625, 24055.588, 0.1, 466.792, 7.11, 7., 43.1, 98.999, 
  6.7, 73.6, 0.825}, {"KAZ", "Asia", "Kazakhstan", "2020-11-01", 150380., 
  681., 440.429, 2227., 1., 5.429, 8008.859, 36.268, 23.456, 118.604, 0.053, 
  0.289, 1.27, "", "", "", "", "", "", "", "", 26932., 3.621112*^6, 192.851, 
  1.434, 24394., 1.299, 0.018, 55.4, "tests performed", "", "", "", "", "", 
  "", "", "", "", 68.06, 1.8776707*^7, 6.681, 30.6, 6.991, 4.625, 24055.588, 
  0.1, 466.792, 7.11, 7., 43.1, 98.999, 6.7, 73.6, 0.825}, 
 {"KAZ", "Asia", "Kazakhstan", "2020-11-02", 150863., 483., 485.714, 2227., 
  0., 5.286, 8034.582, 25.723, 25.868, 118.604, 0., 0.282, 1.27, "", "", "", 
  "", "", "", "", "", 24543., 3.645655*^6, 194.158, 1.307, 25577., 1.362, 
  0.019, 52.7, "tests performed", "", "", "", "", "", "", "", "", "", 68.06, 
  1.8776707*^7, 6.681, 30.6, 6.991, 4.625, 24055.588, 0.1, 466.792, 7.11, 7., 
  43.1, 98.999, 6.7, 73.6, 0.825}, {"KAZ", "Asia", "Kazakhstan", 
  "2020-11-03", 151321., 458., 529.429, 2261., 34., 10., 8058.974, 24.392, 
  28.196, 120.415, 1.811, 0.533, 1.27, "", "", "", "", "", "", "", "", 
  14883., 3.660538*^6, 194.951, 0.793, 25836., 1.376, 0.02, 48.8, 
  "tests performed", "", "", "", "", "", "", "", "", "", 68.06, 1.8776707*^7, 
  6.681, 30.6, 6.991, 4.625, 24055.588, 0.1, 466.792, 7.11, 7., 43.1, 98.999, 
  6.7, 73.6, 0.825}, {"KAZ", "Asia", "Kazakhstan", "2020-11-04", 152022., 
  701., 569.286, 2262., 1., 5.857, 8096.308, 37.333, 30.319, 120.468, 0.053, 
  0.312, 1.27, "", "", "", "", "", "", "", "", 27480., 3.688018*^6, 196.415, 
  1.464, 26335., 1.403, 0.022, 46.3, "tests performed", "", "", "", "", "", 
  "", "", "", "", 68.06, 1.8776707*^7, 6.681, 30.6, 6.991, 4.625, 24055.588, 
  0.1, 466.792, 7.11, 7., 43.1, 98.999, 6.7, 73.6, 0.825}, 
 {"KAZ", "Asia", "Kazakhstan", "2020-11-05", 152725., 703., 606.571, 2263., 
  1., 5.857, 8133.748, 37.44, 32.304, 120.522, 0.053, 0.312, 1.26, "", "", 
  "", "", "", "", "", "", 35064., 3.723082*^6, 198.282, 1.867, 27230., 1.45, 
  0.022, 44.9, "tests performed", "", "", "", "", "", "", "", "", "", 68.06, 
  1.8776707*^7, 6.681, 30.6, 6.991, 4.625, 24055.588, 0.1, 466.792, 7.11, 7., 
  43.1, 98.999, 6.7, 73.6, 0.825}, {"KAZ", "Asia", "Kazakhstan", 
  "2020-11-06", 153547., 822., 640.143, 2263., 0., 5.571, 8177.525, 43.778, 
  34.092, 120.522, 0., 0.297, 1.26, "", "", "", "", "", "", "", "", 31835., 
  3.754917*^6, 199.977, 1.695, 27551., 1.467, 0.023, 43., "tests performed", 
  "", "", "", "", "", "", "", "", "", 68.06, 1.8776707*^7, 6.681, 30.6, 
  6.991, 4.625, 24055.588, 0.1, 466.792, 7.11, 7., 43.1, 98.999, 6.7, 73.6, 
  0.825}, {"KAZ", "Asia", "Kazakhstan", "2020-11-07", 154321., 774., 660.286, 
  2265., 2., 5.571, 8218.747, 41.221, 35.165, 120.628, 0.107, 0.297, 1.25, 
  "", "", "", "", "", "", "", "", 30850., 3.785767*^6, 201.62, 1.643, 27370., 
  1.458, 0.024, 41.5, "tests performed", "", "", "", "", "", "", "", "", "", 
  68.06, 1.8776707*^7, 6.681, 30.6, 6.991, 4.625, 24055.588, 0.1, 466.792, 
  7.11, 7., 43.1, 98.999, 6.7, 73.6, 0.825}, {"KAZ", "Asia", "Kazakhstan", 
  "2020-11-08", 155220., 899., 691.429, 2266., 1., 5.571, 8266.625, 47.878, 
  36.824, 120.681, 0.053, 0.297, 1.24, "", "", "", "", "", "", "", "", 
  32233., 3.818*^6, 203.337, 1.717, 28127., 1.498, 0.025, 40.7, 
  "tests performed", "", "", "", "", "", "", "", "", "", 68.06, 1.8776707*^7, 
  6.681, 30.6, 6.991, 4.625, 24055.588, 0.1, 466.792, 7.11, 7., 43.1, 98.999, 
  6.7, 73.6, 0.825}, {"KAZ", "Asia", "Kazakhstan", "2020-11-09", 155876., 
  656., 716.143, 2266., 0., 5.571, 8301.562, 34.937, 38.14, 120.681, 0., 
  0.297, 1.24, "", "", "", "", "", "", "", "", 25654., 3.843654*^6, 204.703, 
  1.366, 28286., 1.506, 0.025, 39.5, "tests performed", "", "", "", "", "", 
  "", "", "", "", 68.06, 1.8776707*^7, 6.681, 30.6, 6.991, 4.625, 24055.588, 
  0.1, 466.792, 7.11, 7., 43.1, 98.999, 6.7, 73.6, 0.825}, 
 {"KAZ", "Asia", "Kazakhstan", "2020-11-10", 156451., 575., 732.857, 2267., 
  1., 0.857, 8332.185, 30.623, 39.03, 120.735, 0.053, 0.046, 1.23, "", "", 
  "", "", "", "", "", "", 18783., 3.862437*^6, 205.704, 1., 28843., 1.536, 
  0.025, 39.4, "tests performed", "", "", "", "", "", "", "", "", "", 68.06, 
  1.8776707*^7, 6.681, 30.6, 6.991, 4.625, 24055.588, 0.1, 466.792, 7.11, 7., 
  43.1, 98.999, 6.7, 73.6, 0.825}, {"KAZ", "Asia", "Kazakhstan", 
  "2020-11-11", 157261., 810., 748.429, 2267., 0., 0.714, 8375.324, 43.139, 
  39.859, 120.735, 0., 0.038, 1.22, "", "", "", "", "", "", "", "", 33229., 
  3.895666*^6, 207.473, 1.77, 29664., 1.58, 0.025, 39.6, "tests performed", 
  "", "", "", "", "", "", "", "", "", 66.2, 1.8776707*^7, 6.681, 30.6, 6.991, 
  4.625, 24055.588, 0.1, 466.792, 7.11, 7., 43.1, 98.999, 6.7, 73.6, 0.825}, 
 {"KAZ", "Asia", "Kazakhstan", "2020-11-12", 158036., 775., 758.714, 2311., 
  44., 6.857, 8416.598, 41.275, 40.407, 123.078, 2.343, 0.365, 1.21, "", "", 
  "", "", "", "", "", "", 34881., 3.930547*^6, 209.331, 1.858, 29638., 1.578, 
  0.026, 39.1, "tests performed", "", "", "", "", "", "", "", "", "", 66.2, 
  1.8776707*^7, 6.681, 30.6, 6.991, 4.625, 24055.588, 0.1, 466.792, 7.11, 7., 
  43.1, 98.999, 6.7, 73.6, 0.825}, {"KAZ", "Asia", "Kazakhstan", 
  "2020-11-13", 158853., 817., 758., 2314., 3., 7.286, 8460.11, 43.511, 
  40.369, 123.238, 0.16, 0.388, 1.2, "", "", "", "", "", "", "", "", 34495., 
  3.965042*^6, 211.168, 1.837, 30018., 1.599, 0.025, 39.6, "tests performed", 
  "", "", "", "", "", "", "", "", "", 66.2, 1.8776707*^7, 6.681, 30.6, 6.991, 
  4.625, 24055.588, 0.1, 466.792, 7.11, 7., 43.1, 98.999, 6.7, 73.6, 0.825}, 
 {"KAZ", "Asia", "Kazakhstan", "2020-11-14", 159756., 903., 776.429, 2315., 
  1., 7.143, 8508.201, 48.091, 41.351, 123.291, 0.053, 0.38, 1.2, "", "", "", 
  "", "", "", "", "", 39228., 4.00427*^6, 213.257, 2.089, 31215., 1.662, 
  0.025, 40.2, "tests performed", "", "", "", "", "", "", "", "", "", 66.2, 
  1.8776707*^7, 6.681, 30.6, 6.991, 4.625, 24055.588, 0.1, 466.792, 7.11, 7., 
  43.1, 98.999, 6.7, 73.6, 0.825}, {"KAZ", "Asia", "Kazakhstan", 
  "2020-11-15", 160612., 856., 770.286, 2317., 2., 7.286, 8553.79, 45.588, 
  41.023, 123.398, 0.107, 0.388, 1.19, "", "", "", "", "", "", "", "", 
  37790., 4.04206*^6, 215.27, 2.013, 32009., 1.705, 0.024, 41.6, 
  "tests performed", "", "", "", "", "", "", "", "", "", 66.2, 1.8776707*^7, 
  6.681, 30.6, 6.991, 4.625, 24055.588, 0.1, 466.792, 7.11, 7., 43.1, 98.999, 
  6.7, 73.6, 0.825}, {"KAZ", "Asia", "Kazakhstan", "2020-11-16", 161850., 
  1238., 853.429, 2319., 2., 7.571, 8619.722, 65.933, 45.451, 123.504, 0.107, 
  0.403, 1.18, "", "", "", "", "", "", "", "", 29131., 4.071191*^6, 216.821, 
  1.551, 32505., 1.731, 0.026, 38.1, "tests performed", "", "", "", "", "", 
  "", "", "", "", 66.2, 1.8776707*^7, 6.681, 30.6, 6.991, 4.625, 24055.588, 
  0.1, 466.792, 7.11, 7., 43.1, 98.999, 6.7, 73.6, 0.825}, 
 {"KAZ", "Asia", "Kazakhstan", "2020-11-17", 162555., 705., 872., 2320., 1., 
  7.571, 8657.269, 37.547, 46.441, 123.557, 0.053, 0.403, 1.17, "", "", "", 
  "", "", "", "", "", 22503., 4.093694*^6, 218.02, 1.198, 33037., 1.759, 
  0.026, 37.9, "tests performed", "", "", "", "", "", "", "", "", "", 66.2, 
  1.8776707*^7, 6.681, 30.6, 6.991, 4.625, 24055.588, 0.1, 466.792, 7.11, 7., 
  43.1, 98.999, 6.7, 73.6, 0.825}, {"KAZ", "Asia", "Kazakhstan", 
  "2020-11-18", 163585., 1030., 903.429, 2366., 46., 14.143, 8712.124, 
  54.855, 48.114, 126.007, 2.45, 0.753, 1.16, "", "", "", "", "", "", "", "", 
  33815., 4.127509*^6, 219.821, 1.801, 33120., 1.764, 0.027, 36.7, 
  "tests performed", "", "", "", "", "", "", "", "", "", 66.2, 1.8776707*^7, 
  6.681, 30.6, 6.991, 4.625, 24055.588, 0.1, 466.792, 7.11, 7., 43.1, 98.999, 
  6.7, 73.6, 0.825}, {"KAZ", "Asia", "Kazakhstan", "2020-11-19", 164578., 
  993., 934.571, 2368., 2., 8.143, 8765.009, 52.885, 49.773, 126.114, 0.107, 
  0.434, 1.15, "", "", "", "", "", "", "", "", 39218., 4.166727*^6, 221.909, 
  2.089, 33740., 1.797, 0.028, 36.1, "tests performed", "", "", "", "", "", 
  "", "", "", "", 66.2, 1.8776707*^7, 6.681, 30.6, 6.991, 4.625, 24055.588, 
  0.1, 466.792, 7.11, 7., 43.1, 98.999, 6.7, 73.6, 0.825}, 
 {"KAZ", "Asia", "Kazakhstan", "2020-11-20", 165558., 980., 957.857, 2369., 
  1., 7.857, 8817.201, 52.192, 51.013, 126.167, 0.053, 0.418, 1.14, "", "", 
  "", "", "", "", "", "", 40011., 4.206738*^6, 224.04, 2.131, 34528., 1.839, 
  0.028, 36., "tests performed", "", "", "", "", "", "", "", "", "", 66.2, 
  1.8776707*^7, 6.681, 30.6, 6.991, 4.625, 24055.588, 0.1, 466.792, 7.11, 7., 
  43.1, 98.999, 6.7, 73.6, 0.825}, {"KAZ", "Asia", "Kazakhstan", 
  "2020-11-21", 166468., 910., 958.857, 2370., 1., 7.857, 8865.665, 48.464, 
  51.066, 126.22, 0.053, 0.418, 1.12, "", "", "", "", "", "", "", "", 40248., 
  4.246986*^6, 226.184, 2.144, 34674., 1.847, 0.028, 36.2, "tests performed", 
  "", "", "", "", "", "", "", "", "", 66.2, 1.8776707*^7, 6.681, 30.6, 6.991, 
  4.625, 24055.588, 0.1, 466.792, 7.11, 7., 43.1, 98.999, 6.7, 73.6, 0.825}, 
 {"KAZ", "Asia", "Kazakhstan", "2020-11-22", 167341., 873., 961.286, 2372., 
  2., 7.857, 8912.159, 46.494, 51.196, 126.327, 0.107, 0.418, 1.12, "", "", 
  "", "", "", "", "", "", 37019., 4.284005*^6, 228.155, 1.972, 34564., 1.841, 
  0.028, 36., "tests performed", "", "", "", "", "", "", "", "", "", 66.2, 
  1.8776707*^7, 6.681, 30.6, 6.991, 4.625, 24055.588, 0.1, 466.792, 7.11, 7., 
  43.1, 98.999, 6.7, 73.6, 0.825}, {"KAZ", "Asia", "Kazakhstan", 
  "2020-11-23", 167385., 44., 790.714, 2372., 0., 7.571, 8914.502, 2.343, 
  42.111, 126.327, 0., 0.403, 1.11, "", "", "", "", "", "", "", "", 24186., 
  4.308191*^6, 229.443, 1.288, 33857., 1.803, 0.023, 42.8, "tests performed", 
  "", "", "", "", "", "", "", "", "", 66.2, 1.8776707*^7, 6.681, 30.6, 6.991, 
  4.625, 24055.588, 0.1, 466.792, 7.11, 7., 43.1, 98.999, 6.7, 73.6, 0.825}, 
 {"KAZ", "Asia", "Kazakhstan", "2020-11-24", 168803., 1418., 892.571, 2373., 
  1., 7.571, 8990.022, 75.519, 47.536, 126.38, 0.053, 0.403, 1.11, "", "", 
  "", "", "", "", "", "", 20554., 4.328745*^6, 230.538, 1.095, 33579., 1.788, 
  0.027, 37.6, "tests performed", "", "", "", "", "", "", "", "", "", 66.2, 
  1.8776707*^7, 6.681, 30.6, 6.991, 4.625, 24055.588, 0.1, 466.792, 7.11, 7., 
  43.1, 98.999, 6.7, 73.6, 0.825}, {"KAZ", "Asia", "Kazakhstan", 
  "2020-11-25", 169827., 1024., 891.714, 2422., 49., 8., 9044.557, 54.536, 
  47.49, 128.99, 2.61, 0.426, 1.1, "", "", "", "", "", "", "", "", 33929., 
  4.362674*^6, 232.345, 1.807, 33595., 1.789, 0.027, 37.7, "tests performed", 
  "", "", "", "", "", "", "", "", "", 66.2, 1.8776707*^7, 6.681, 30.6, 6.991, 
  4.625, 24055.588, 0.1, 466.792, 7.11, 7., 43.1, 98.999, 6.7, 73.6, 0.825}, 
 {"KAZ", "Asia", "Kazakhstan", "2020-11-26", 170808., 981., 890., 2424., 2., 
  8., 9096.803, 52.246, 47.399, 129.096, 0.107, 0.426, 1.09, "", "", "", "", 
  "", "", "", "", 37415., 4.400089*^6, 234.338, 1.993, 33337., 1.775, 0.027, 
  37.5, "tests performed", "", "", "", "", "", "", "", "", "", 66.2, 
  1.8776707*^7, 6.681, 30.6, 6.991, 4.625, 24055.588, 0.1, 466.792, 7.11, 7., 
  43.1, 98.999, 6.7, 73.6, 0.825}, {"KAZ", "Asia", "Kazakhstan", 
  "2020-11-27", 171795., 987., 891., 2429., 5., 8.571, 9149.368, 52.565, 
  47.452, 129.362, 0.266, 0.456, 1.08, "", "", "", "", "", "", "", "", 
  38876., 4.438965*^6, 236.408, 2.07, 33175., 1.767, 0.027, 37.2, 
  "tests performed", "", "", "", "", "", "", "", "", "", 66.2, 1.8776707*^7, 
  6.681, 30.6, 6.991, 4.625, 24055.588, 0.1, 466.792, 7.11, 7., 43.1, 98.999, 
  6.7, 73.6, 0.825}, {"KAZ", "Asia", "Kazakhstan", "2020-11-28", 172805., 
  1010., 905.286, 2430., 1., 8.571, 9203.158, 53.79, 48.213, 129.416, 0.053, 
  0.456, 1.08, "", "", "", "", "", "", "", "", 38628., 4.477593*^6, 238.465, 
  2.057, 32944., 1.755, 0.027, 36.4, "tests performed", "", "", "", "", "", 
  "", "", "", "", 69.91, 1.8776707*^7, 6.681, 30.6, 6.991, 4.625, 24055.588, 
  0.1, 466.792, 7.11, 7., 43.1, 98.999, 6.7, 73.6, 0.825}, 
 {"KAZ", "Asia", "Kazakhstan", "2020-11-29", 173763., 958., 917.429, 2433., 
  3., 8.714, 9254.179, 51.021, 48.86, 129.575, 0.16, 0.464, 1.07, "", "", "", 
  "", "", "", "", "", 38403., 4.515996*^6, 240.511, 2.045, 33142., 1.765, 
  0.028, 36.1, "tests performed", "", "", "", "", "", "", "", "", "", 69.91, 
  1.8776707*^7, 6.681, 30.6, 6.991, 4.625, 24055.588, 0.1, 466.792, 7.11, 7., 
  43.1, 98.999, 6.7, 73.6, 0.825}, {"KAZ", "Asia", "Kazakhstan", 
  "2020-11-30", 174563., 800., 1025.429, 2433., 0., 8.714, 9296.785, 42.606, 
  54.612, 129.575, 0., 0.464, 1.06, "", "", "", "", "", "", "", "", 31941., 
  4.547937*^6, 242.212, 1.701, 34249., 1.824, 0.03, 33.4, "tests performed", 
  "", "", "", "", "", "", "", "", "", 69.91, 1.8776707*^7, 6.681, 30.6, 
  6.991, 4.625, 24055.588, 0.1, 466.792, 7.11, 7., 43.1, 98.999, 6.7, 73.6, 
  0.825}, {"KAZ", "Asia", "Kazakhstan", "2020-12-01", 175565., 1002., 966., 
  2434., 1., 8.714, 9350.149, 53.364, 51.447, 129.629, 0.053, 0.464, 1.05, 
  "", "", "", "", "", "", "", "", 20523., 4.56846*^6, 243.305, 1.093, 34245., 
  1.824, 0.028, 35.5, "tests performed", "", "", "", "", "", "", "", "", "", 
  69.91, 1.8776707*^7, 6.681, 30.6, 6.991, 4.625, 24055.588, 0.1, 466.792, 
  7.11, 7., 43.1, 98.999, 6.7, 73.6, 0.825}, {"KAZ", "Asia", "Kazakhstan", 
  "2020-12-02", 176342., 777., 930.714, 2436., 2., 2., 9391.53, 41.381, 
  49.567, 129.735, 0.107, 0.107, 1.05, "", "", "", "", "", "", "", "", 
  33929., 4.602389*^6, 245.112, 1.807, 34245., 1.824, 0.027, 36.8, 
  "tests performed", "", "", "", "", "", "", "", "", "", 69.91, 1.8776707*^7, 
  6.681, 30.6, 6.991, 4.625, 24055.588, 0.1, 466.792, 7.11, 7., 43.1, 98.999, 
  6.7, 73.6, 0.825}, {"KAZ", "Asia", "Kazakhstan", "2020-12-03", 177386., 
  1044., 939.714, 2438., 2., 2., 9447.13, 55.601, 50.047, 129.842, 0.107, 
  0.107, 1.04, "", "", "", "", "", "", "", "", 26709., 4.629098*^6, 246.534, 
  1.422, 32716., 1.742, 0.029, 34.8, "tests performed", "", "", "", "", "", 
  "", "", "", "", 69.91, 1.8776707*^7, 6.681, 30.6, 6.991, 4.625, 24055.588, 
  0.1, 466.792, 7.11, 7., 43.1, 98.999, 6.7, 73.6, 0.825}, 
 {"KAZ", "Asia", "Kazakhstan", "2020-12-04", 178378., 992., 940.429, 2484., 
  46., 7.857, 9499.962, 52.831, 50.085, 132.292, 2.45, 0.418, 1.03, "", "", 
  "", "", "", "", "", "", 35337., 4.664435*^6, 248.416, 1.882, 32210., 1.715, 
  0.029, 34.3, "tests performed", "", "", "", "", "", "", "", "", "", 71.76, 
  1.8776707*^7, 6.681, 30.6, 6.991, 4.625, 24055.588, 0.1, 466.792, 7.11, 7., 
  43.1, 98.999, 6.7, 73.6, 0.825}, {"KAZ", "Asia", "Kazakhstan", 
  "2020-12-05", 179344., 966., 934.143, 2488., 4., 8.286, 9551.409, 51.447, 
  49.75, 132.505, 0.213, 0.441, 1.03, "", "", "", "", "", "", "", "", 40183., 
  4.704618*^6, 250.556, 2.14, 32432., 1.727, 0.029, 34.7, "tests performed", 
  "", "", "", "", "", "", "", "", "", 71.76, 1.8776707*^7, 6.681, 30.6, 
  6.991, 4.625, 24055.588, 0.1, 466.792, 7.11, 7., 43.1, 98.999, 6.7, 73.6, 
  0.825}, {"KAZ", "Asia", "Kazakhstan", "2020-12-06", 180089., 745., 903.714, 
  2488., 0., 7.857, 9591.085, 39.677, 48.13, 132.505, 0., 0.418, 1.03, "", 
  "", "", "", "", "", "", "", 42089., 4.746707*^6, 252.798, 2.242, 32959., 
  1.755, 0.027, 36.5, "tests performed", "", "", "", "", "", "", "", "", "", 
  71.76, 1.8776707*^7, 6.681, 30.6, 6.991, 4.625, 24055.588, 0.1, 466.792, 
  7.11, 7., 43.1, 98.999, 6.7, 73.6, 0.825}, {"KAZ", "Asia", "Kazakhstan", 
  "2020-12-07", 180777., 688., 887.714, 2490., 2., 8.143, 9627.727, 36.641, 
  47.277, 132.611, 0.107, 0.434, 1.02, "", "", "", "", "", "", "", "", 
  29162., 4.775869*^6, 254.351, 1.553, 32562., 1.734, 0.027, 36.7, 
  "tests performed", "", "", "", "", "", "", "", "", "", 71.76, 1.8776707*^7, 
  6.681, 30.6, 6.991, 4.625, 24055.588, 0.1, 466.792, 7.11, 7., 43.1, 98.999, 
  6.7, 73.6, 0.825}, {"KAZ", "Asia", "Kazakhstan", "2020-12-08", 181721., 
  944., 879.429, 2544., 54., 15.714, 9678.002, 50.275, 46.836, 135.487, 
  2.876, 0.837, 1.02, "", "", "", "", "", "", "", "", 19347., 4.795216*^6, 
  255.381, 1.03, 32394., 1.725, 0.027, 36.8, "tests performed", "", "", "", 
  "", "", "", "", "", "", 71.76, 1.8776707*^7, 6.681, 30.6, 6.991, 4.625, 
  24055.588, 0.1, 466.792, 7.11, 7., 43.1, 98.999, 6.7, 73.6, 0.825}, 
 {"KAZ", "Asia", "Kazakhstan", "2020-12-09", 182657., 936., 902.143, 2546., 
  2., 15.714, 9727.851, 49.849, 48.046, 135.594, 0.107, 0.837, 1.01, "", "", 
  "", "", "", "", "", "", 36061., 4.831277*^6, 257.302, 1.921, 32698., 1.741, 
  0.028, 36.2, "tests performed", "", "", "", "", "", "", "", "", "", 71.76, 
  1.8776707*^7, 6.681, 30.6, 6.991, 4.625, 24055.588, 0.1, 466.792, 7.11, 7., 
  43.1, 98.999, 6.7, 73.6, 0.825}, {"KAZ", "Asia", "Kazakhstan", 
  "2020-12-10", 183630., 973., 892., 2550., 4., 16., 9779.67, 51.82, 47.506, 
  135.807, 0.213, 0.852, 1.01, "", "", "", "", "", "", "", "", 40475., 
  4.871752*^6, 259.457, 2.156, 34665., 1.846, 0.026, 38.9, "tests performed", 
  "", "", "", "", "", "", "", "", "", 71.76, 1.8776707*^7, 6.681, 30.6, 
  6.991, 4.625, 24055.588, 0.1, 466.792, 7.11, 7., 43.1, 98.999, 6.7, 73.6, 
  0.825}, {"KAZ", "Asia", "Kazakhstan", "2020-12-11", 184557., 927., 882.714, 
  2551., 1., 9.571, 9829.04, 49.37, 47.011, 135.86, 0.053, 0.51, 1.01, "", 
  "", "", "", "", "", "", "", 40842., 4.912594*^6, 261.632, 2.175, 35451., 
  1.888, 0.025, 40.2, "tests performed", "", "", "", "", "", "", "", "", "", 
  71.76, 1.8776707*^7, 6.681, 30.6, 6.991, 4.625, 24055.588, 0.1, 466.792, 
  7.11, 7., 43.1, 98.999, 6.7, 73.6, 0.825}, {"KAZ", "Asia", "Kazakhstan", 
  "2020-12-12", 185513., 956., 881.286, 2552., 1., 9.143, 9879.954, 50.914, 
  46.935, 135.913, 0.053, 0.487, 1.01, "", "", "", "", "", "", "", "", 
  39598., 4.952192*^6, 263.741, 2.109, 35368., 1.884, 0.025, 40.1, 
  "tests performed", "", "", "", "", "", "", "", "", "", 71.76, 1.8776707*^7, 
  6.681, 30.6, 6.991, 4.625, 24055.588, 0.1, 466.792, 7.11, 7., 43.1, 98.999, 
  6.7, 73.6, 0.825}, {"KAZ", "Asia", "Kazakhstan", "2020-12-13", 186277., 
  764., 884., 2552., 0., 9.143, 9920.643, 40.689, 47.08, 135.913, 0., 0.487, 
  1., "", "", "", "", "", "", "", "", 40025., 4.992217*^6, 265.873, 2.132, 
  35073., 1.868, 0.025, 39.7, "tests performed", "", "", "", "", "", "", "", 
  "", "", 71.76, 1.8776707*^7, 6.681, 30.6, 6.991, 4.625, 24055.588, 0.1, 
  466.792, 7.11, 7., 43.1, 98.999, 6.7, 73.6, 0.825}, 
 {"KAZ", "Asia", "Kazakhstan", "2020-12-14", 186960., 683., 883.286, 2554., 
  2., 9.143, 9957.017, 36.375, 47.042, 136.02, 0.107, 0.487, 1., "", "", "", 
  "", "", "", "", "", 32538., 5.024755*^6, 267.606, 1.733, 35555., 1.894, 
  0.025, 40.3, "tests performed", "", "", "", "", "", "", "", "", "", 71.76, 
  1.8776707*^7, 6.681, 30.6, 6.991, 4.625, 24055.588, 0.1, 466.792, 7.11, 7., 
  43.1, 98.999, 6.7, 73.6, 0.825}, {"KAZ", "Asia", "Kazakhstan", 
  "2020-12-15", 187890., 930., 881.286, 2613., 59., 9.857, 10006.547, 49.529, 
  46.935, 139.162, 3.142, 0.525, 1., "", "", "", "", "", "", "", "", 22917., 
  5.047672*^6, 268.826, 1.221, 36065., 1.921, 0.024, 40.9, "tests performed", 
  "", "", "", "", "", "", "", "", "", 71.76, 1.8776707*^7, 6.681, 30.6, 
  6.991, 4.625, 24055.588, 0.1, 466.792, 7.11, 7., 43.1, 98.999, 6.7, 73.6, 
  0.825}, {"KAZ", "Asia", "Kazakhstan", "2020-12-16", 188837., 947., 882.857, 
  2613., 0., 9.571, 10056.982, 50.435, 47.019, 139.162, 0., 0.51, 1., "", "", 
  "", "", "", "", "", "", 38324., 5.085996*^6, 270.867, 2.041, 36388., 1.938, 
  0.024, 41.2, "tests performed", "", "", "", "", "", "", "", "", "", 71.76, 
  1.8776707*^7, 6.681, 30.6, 6.991, 4.625, 24055.588, 0.1, 466.792, 7.11, 7., 
  43.1, 98.999, 6.7, 73.6, 0.825}, {"KAZ", "Asia", "Kazakhstan", 
  "2020-12-17", 189551., 714., 845.857, 2615., 2., 9.286, 10095.008, 38.026, 
  45.048, 139.268, 0.107, 0.495, 0.99, "", "", "", "", "", "", "", "", 
  39530., 5.125526*^6, 272.973, 2.105, 36253., 1.931, 0.023, 42.9, 
  "tests performed", "", "", "", "", "", "", "", "", "", 71.76, 1.8776707*^7, 
  6.681, 30.6, 6.991, 4.625, 24055.588, 0.1, 466.792, 7.11, 7., 43.1, 98.999, 
  6.7, 73.6, 0.825}, {"KAZ", "Asia", "Kazakhstan", "2020-12-18", 190292., 
  741., 819.286, 2617., 2., 9.429, 10134.471, 39.464, 43.633, 139.375, 0.107, 
  0.502, 0.99, "", "", "", "", "", "", "", "", 25348., 5.150874*^6, 274.323, 
  1.35, 34040., 1.813, 0.024, 41.5, "tests performed", "", "", "", "", "", 
  "", "", "", "", 71.76, 1.8776707*^7, 6.681, 30.6, 6.991, 4.625, 24055.588, 
  0.1, 466.792, 7.11, 7., 43.1, 98.999, 6.7, 73.6, 0.825}, 
 {"KAZ", "Asia", "Kazakhstan", "2020-12-19", 190969., 677., 779.429, 2621., 
  4., 9.857, 10170.527, 36.055, 41.51, 139.588, 0.213, 0.525, 1., "", "", "", 
  "", "", "", "", "", 19872., 5.170746*^6, 275.381, 1.058, 31222., 1.663, 
  0.025, 40.1, "tests performed", "", "", "", "", "", "", "", "", "", 71.76, 
  1.8776707*^7, 6.681, 30.6, 6.991, 4.625, 24055.588, 0.1, 466.792, 7.11, 7., 
  43.1, 98.999, 6.7, 73.6, 0.825}, {"KAZ", "Asia", "Kazakhstan", 
  "2020-12-20", 191650., 681., 767.571, 2622., 1., 10., 10206.795, 36.268, 
  40.879, 139.641, 0.053, 0.533, 1., "", "", "", "", "", "", "", "", 21075., 
  5.191821*^6, 276.503, 1.122, 28515., 1.519, 0.027, 37.1, "tests performed", 
  "", "", "", "", "", "", "", "", "", 71.76, 1.8776707*^7, 6.681, 30.6, 
  6.991, 4.625, 24055.588, 0.1, 466.792, 7.11, 7., 43.1, 98.999, 6.7, 73.6, 
  0.825}, {"KAZ", "Asia", "Kazakhstan", "2020-12-21", 192579., 929., 802.714, 
  2626., 4., 10.286, 10256.271, 49.476, 42.751, 139.854, 0.213, 0.548, 1.01, 
  "", "", "", "", "", "", "", "", 24656., 5.216477*^6, 277.816, 1.313, 
  27389., 1.459, 0.029, 34.1, "tests performed", "", "", "", "", "", "", "", 
  "", "", 71.76, 1.8776707*^7, 6.681, 30.6, 6.991, 4.625, 24055.588, 0.1, 
  466.792, 7.11, 7., 43.1, 98.999, 6.7, 73.6, 0.825}, 
 {"KAZ", "Asia", "Kazakhstan", "2020-12-22", 193503., 924., 801.857, 2677., 
  51., 9.143, 10305.481, 49.21, 42.705, 142.57, 2.716, 0.487, 1.01, "", "", 
  "", "", "", "", "", "", 33627., 5.250104*^6, 279.607, 1.791, 28919., 1.54, 
  0.028, 36.1, "tests performed", "", "", "", "", "", "", "", "", "", 71.76, 
  1.8776707*^7, 6.681, 30.6, 6.991, 4.625, 24055.588, 0.1, 466.792, 7.11, 7., 
  43.1, 98.999, 6.7, 73.6, 0.825}, {"KAZ", "Asia", "Kazakhstan", 
  "2020-12-23", 194257., 754., 774.286, 2677., 0., 9.143, 10345.637, 40.156, 
  41.237, 142.57, 0., 0.487, 1.01, "", "", "", "", "", "", "", "", 41167., 
  5.291271*^6, 281.8, 2.192, 29325., 1.562, 0.026, 37.9, "tests performed", 
  "", "", "", "", "", "", "", "", "", 71.76, 1.8776707*^7, 6.681, 30.6, 
  6.991, 4.625, 24055.588, 0.1, 466.792, 7.11, 7., 43.1, 98.999, 6.7, 73.6, 
  0.825}, {"KAZ", "Asia", "Kazakhstan", "2020-12-24", 194993., 736., 777.429, 
  2677., 0., 8.857, 10384.835, 39.198, 41.404, 142.57, 0., 0.472, 1.01, "", 
  "", "", "", "", "", "", "", 40741., 5.332012*^6, 283.969, 2.17, 29498., 
  1.571, 0.026, 37.9, "tests performed", "", "", "", "", "", "", "", "", "", 
  71.76, 1.8776707*^7, 6.681, 30.6, 6.991, 4.625, 24055.588, 0.1, 466.792, 
  7.11, 7., 43.1, 98.999, 6.7, 73.6, 0.825}, {"KAZ", "Asia", "Kazakhstan", 
  "2020-12-25", 196216., 1223., 846.286, 2685., 8., 9.714, 10449.969, 65.134, 
  45.071, 142.996, 0.426, 0.517, 1.01, "", "", "", "", "", "", "", "", 
  34607., 5.366619*^6, 285.813, 1.843, 30821., 1.641, 0.027, 36.4, 
  "tests performed", "", "", "", "", "", "", "", "", "", 75., 1.8776707*^7, 
  6.681, 30.6, 6.991, 4.625, 24055.588, 0.1, 466.792, 7.11, 7., 43.1, 98.999, 
  6.7, 73.6, 0.825}, {"KAZ", "Asia", "Kazakhstan", "2020-12-26", 197142., 
  926., 881.857, 2686., 1., 9.286, 10499.285, 49.316, 46.965, 143.05, 0.053, 
  0.495, 1.01, "", "", "", "", "", "", "", "", 35856., 5.402475*^6, 287.722, 
  1.91, 33104., 1.763, 0.027, 37.5, "tests performed", "", "", "", "", "", 
  "", "", "", "", 75., 1.8776707*^7, 6.681, 30.6, 6.991, 4.625, 24055.588, 
  0.1, 466.792, 7.11, 7., 43.1, 98.999, 6.7, 73.6, 0.825}, 
 {"KAZ", "Asia", "Kazakhstan", "2020-12-27", 197902., 760., 893.143, 2686., 
  0., 9.143, 10539.761, 40.476, 47.567, 143.05, 0., 0.487, 1.01, "", "", "", 
  "", "", "", "", "", 33458., 5.435933*^6, 289.504, 1.782, 34873., 1.857, 
  0.026, 39., "tests performed", "", "", "", "", "", "", "", "", "", 75., 
  1.8776707*^7, 6.681, 30.6, 6.991, 4.625, 24055.588, 0.1, 466.792, 7.11, 7., 
  43.1, 98.999, 6.7, 73.6, 0.825}, {"KAZ", "Asia", "Kazakhstan", 
  "2020-12-28", 198659., 757., 868.571, 2689., 3., 9., 10580.077, 40.316, 
  46.258, 143.209, 0.16, 0.479, 1.01, "", "", "", "", "", "", "", "", 24946., 
  5.460879*^6, 290.833, 1.329, 34915., 1.859, 0.025, 40.2, "tests performed", 
  "", "", "", "", "", "", "", "", "", 75., 1.8776707*^7, 6.681, 30.6, 6.991, 
  4.625, 24055.588, 0.1, 466.792, 7.11, 7., 43.1, 98.999, 6.7, 73.6, 0.825}, 
 {"KAZ", "Asia", "Kazakhstan", "2020-12-29", 199555., 896., 864.571, 2760., 
  71., 11.857, 10627.795, 47.719, 46.045, 146.991, 3.781, 0.631, 1.01, "", 
  "", "", "", "", "", "", "", 17774., 5.478653*^6, 291.779, 0.947, 32650., 
  1.739, 0.026, 37.8, "tests performed", "", "", "", "", "", "", "", "", "", 
  75., 1.8776707*^7, 6.681, 30.6, 6.991, 4.625, 24055.588, 0.1, 466.792, 
  7.11, 7., 43.1, 98.999, 6.7, 73.6, 0.825}, {"KAZ", "Asia", "Kazakhstan", 
  "2020-12-30", 200443., 888., 883.714, 2761., 1., 12., 10675.088, 47.293, 
  47.064, 147.044, 0.053, 0.639, 1.01, "", "", "", "", "", "", "", "", 
  28595., 5.507248*^6, 293.302, 1.523, 30854., 1.643, 0.029, 34.9, 
  "tests performed", "", "", "", "", "", "", "", "", "", 75., 1.8776707*^7, 
  6.681, 30.6, 6.991, 4.625, 24055.588, 0.1, 466.792, 7.11, 7., 43.1, 98.999, 
  6.7, 73.6, 0.825}, {"KAZ", "Asia", "Kazakhstan", "2020-12-31", 201196., 
  753., 886.143, 2761., 0., 12., 10715.191, 40.103, 47.194, 147.044, 0., 
  0.639, 1.01, "", "", "", "", "", "", "", "", 32264., 5.539512*^6, 295.02, 
  1.718, 29643., 1.579, 0.03, 33.5, "tests performed", "", "", "", "", "", 
  "", "", "", "", 70.37, 1.8776707*^7, 6.681, 30.6, 6.991, 4.625, 24055.588, 
  0.1, 466.792, 7.11, 7., 43.1, 98.999, 6.7, 73.6, 0.825}, 
 {"KAZ", "Asia", "Kazakhstan", "2021-01-01", 202060., 864., 834.857, 2765., 
  4., 11.429, 10761.205, 46.014, 44.462, 147.257, 0.213, 0.609, 1.02, "", "", 
  "", "", "", "", "", "", 30877., 5.570389*^6, 296.665, 1.644, 29110., 1.55, 
  0.029, 34.9, "tests performed", "", "", "", "", "", "", "", "", "", 68.52, 
  1.8776707*^7, 6.681, 30.6, 6.991, 4.625, 24055.588, 0.1, 466.792, 7.11, 7., 
  43.1, 98.999, 6.7, 73.6, 0.825}, {"KAZ", "Asia", "Kazakhstan", 
  "2021-01-02", 202880., 820., 819.714, 2770., 5., 12., 10804.876, 43.671, 
  43.656, 147.523, 0.266, 0.639, 1.02, "", "", "", "", "", "", "", "", 
  18048., 5.588437*^6, 297.626, 0.961, 26566., 1.415, 0.031, 32.4, 
  "tests performed", "", "", "", "", "", "", "", "", "", 68.52, 1.8776707*^7, 
  6.681, 30.6, 6.991, 4.625, 24055.588, 0.1, 466.792, 7.11, 7., 43.1, 98.999, 
  6.7, 73.6, 0.825}, {"KAZ", "Asia", "Kazakhstan", "2021-01-03", 203563., 
  683., 808.714, 2771., 1., 12.143, 10841.251, 36.375, 43.07, 147.576, 0.053, 
  0.647, 1.02, "", "", "", "", "", "", "", "", 12613., 5.60105*^6, 298.298, 
  0.672, 23588., 1.256, 0.034, 29.2, "tests performed", "", "", "", "", "", 
  "", "", "", "", 68.52, 1.8776707*^7, 6.681, 30.6, 6.991, 4.625, 24055.588, 
  0.1, 466.792, 7.11, 7., 43.1, 98.999, 6.7, 73.6, 0.825}, 
 {"KAZ", "Asia", "Kazakhstan", "2021-01-04", 204293., 730., 804.857, 2775., 
  4., 12.286, 10880.129, 38.878, 42.865, 147.789, 0.213, 0.654, 1.03, "", "", 
  "", "", "", "", "", "", 16543., 5.617593*^6, 299.179, 0.881, 22388., 1.192, 
  0.036, 27.8, "tests performed", "", "", "", "", "", "", "", "", "", 68.52, 
  1.8776707*^7, 6.681, 30.6, 6.991, 4.625, 24055.588, 0.1, 466.792, 7.11, 7., 
  43.1, 98.999, 6.7, 73.6, 0.825}, {"KAZ", "Asia", "Kazakhstan", 
  "2021-01-05", 205064., 771., 787., 2775., 0., 2.143, 10921.191, 41.062, 
  41.914, 147.789, 0., 0.114, 1.03, "", "", "", "", "", "", "", "", 18145., 
  5.635738*^6, 300.145, 0.966, 22441., 1.195, 0.035, 28.5, "tests performed", 
  "", "", "", "", "", "", "", "", "", 68.52, 1.8776707*^7, 6.681, 30.6, 
  6.991, 4.625, 24055.588, 0.1, 466.792, 7.11, 7., 43.1, 98.999, 6.7, 73.6, 
  0.825}, {"KAZ", "Asia", "Kazakhstan", "2021-01-06", 205933., 869., 784.286, 
  2781., 6., 2.857, 10967.472, 46.281, 41.769, 148.109, 0.32, 0.152, 1.04, 
  "", "", "", "", "", "", "", "", 26912., 5.66265*^6, 301.578, 1.433, 22200., 
  1.182, 0.035, 28.3, "tests performed", "", "", "", "", "", "", "", "", "", 
  68.52, 1.8776707*^7, 6.681, 30.6, 6.991, 4.625, 24055.588, 0.1, 466.792, 
  7.11, 7., 43.1, 98.999, 6.7, 73.6, 0.825}, {"KAZ", "Asia", "Kazakhstan", 
  "2021-01-07", 206840., 907., 806.286, 2781., 0., 2.857, 11015.776, 48.305, 
  42.941, 148.109, 0., 0.152, 1.04, "", "", "", "", "", "", "", "", 45357., 
  5.708007*^6, 303.994, 2.416, 24071., 1.282, 0.033, 29.9, "tests performed", 
  "", "", "", "", "", "", "", "", "", 68.52, 1.8776707*^7, 6.681, 30.6, 
  6.991, 4.625, 24055.588, 0.1, 466.792, 7.11, 7., 43.1, 98.999, 6.7, 73.6, 
  0.825}, {"KAZ", "Asia", "Kazakhstan", "2021-01-08", 207683., 843., 803.286, 
  2838., 57., 10.429, 11060.672, 44.896, 42.781, 151.145, 3.036, 0.555, 1.05, 
  "", "", "", "", "", "", "", "", 50710., 5.758717*^6, 306.695, 2.701, 
  26904., 1.433, 0.03, 33.5, "tests performed", "", "", "", "", "", "", "", 
  "", "", 68.52, 1.8776707*^7, 6.681, 30.6, 6.991, 4.625, 24055.588, 0.1, 
  466.792, 7.11, 7., 43.1, 98.999, 6.7, 73.6, 0.825}, 
 {"KAZ", "Asia", "Kazakhstan", "2021-01-09", 208596., 913., 816.571, 2843., 
  5., 10.429, 11109.296, 48.624, 43.489, 151.411, 0.266, 0.555, 1.05, "", "", 
  "", "", "", "", "", "", 48133., 5.80685*^6, 309.258, 2.563, 31202., 1.662, 
  0.026, 38.2, "tests performed", "", "", "", "", "", "", "", "", "", 68.52, 
  1.8776707*^7, 6.681, 30.6, 6.991, 4.625, 24055.588, 0.1, 466.792, 7.11, 7., 
  43.1, 98.999, 6.7, 73.6, 0.825}, {"KAZ", "Asia", "Kazakhstan", 
  "2021-01-10", 209369., 773., 829.429, 2844., 1., 10.429, 11150.464, 41.168, 
  44.173, 151.464, 0.053, 0.555, 1.06, "", "", "", "", "", "", "", "", 
  45479., 5.852329*^6, 311.68, 2.422, 35897., 1.912, 0.023, 43.3, 
  "tests performed", "", "", "", "", "", "", "", "", "", 68.52, 1.8776707*^7, 
  6.681, 30.6, 6.991, 4.625, 24055.588, 0.1, 466.792, 7.11, 7., 43.1, 98.999, 
  6.7, 73.6, 0.825}, {"KAZ", "Asia", "Kazakhstan", "2021-01-11", 210086., 
  717., 827.571, 2845., 1., 10., 11188.65, 38.186, 44.074, 151.518, 0.053, 
  0.533, 1.06, "", "", "", "", "", "", "", "", 31151., 5.88348*^6, 313.339, 
  1.659, 37984., 2.023, 0.022, 45.9, "tests performed", "", "", "", "", "", 
  "", "", "", "", 68.52, 1.8776707*^7, 6.681, 30.6, 6.991, 4.625, 24055.588, 
  0.1, 466.792, 7.11, 7., 43.1, 98.999, 6.7, 73.6, 0.825}, 
 {"KAZ", "Asia", "Kazakhstan", "2021-01-12", 210976., 890., 844.571, 2879., 
  34., 14.857, 11236.049, 47.399, 44.98, 153.328, 1.811, 0.791, 1.07, "", "", 
  "", "", "", "", "", "", 20684., 5.904164*^6, 314.441, 1.102, 38347., 2.042, 
  0.022, 45.4, "tests performed", "", "", "", "", "", "", "", "", "", 68.52, 
  1.8776707*^7, 6.681, 30.6, 6.991, 4.625, 24055.588, 0.1, 466.792, 7.11, 7., 
  43.1, 98.999, 6.7, 73.6, 0.825}, {"KAZ", "Asia", "Kazakhstan", 
  "2021-01-13", 211901., 925., 852.571, 2881., 2., 14.286, 11285.312, 49.263, 
  45.406, 153.435, 0.107, 0.761, 1.08, "", "", "", "", "", "", "", "", 
  38392., 5.942556*^6, 316.486, 2.045, 39987., 2.13, 0.021, 46.9, 
  "tests performed", "", "", "", "", "", "", "", "", "", 68.52, 1.8776707*^7, 
  6.681, 30.6, 6.991, 4.625, 24055.588, 0.1, 466.792, 7.11, 7., 43.1, 98.999, 
  6.7, 73.6, 0.825}, {"KAZ", "Asia", "Kazakhstan", "2021-01-14", 212812., 
  911., 853.143, 2882., 1., 14.429, 11333.83, 48.518, 45.436, 153.488, 0.053, 
  0.768, 1.09, "", "", "", "", "", "", "", "", 41680., 5.984236*^6, 318.705, 
  2.22, 39461., 2.102, 0.022, 46.3, "tests performed", "", "", "", "", "", 
  "", "", "", "", 68.52, 1.8776707*^7, 6.681, 30.6, 6.991, 4.625, 24055.588, 
  0.1, 466.792, 7.11, 7., 43.1, 98.999, 6.7, 73.6, 0.825}, 
 {"KAZ", "Asia", "Kazakhstan", "2021-01-15", 213855., 1043., 881.714, 2883., 
  1., 6.429, 11389.377, 55.548, 46.958, 153.541, 0.053, 0.342, 1.09, "", "", 
  "", "", "", "", "", "", 44218., 6.028454*^6, 321.06, 2.355, 38534., 2.052, 
  0.023, 43.7, "tests performed", "", "", "", "", "", "", "", "", "", 68.52, 
  1.8776707*^7, 6.681, 30.6, 6.991, 4.625, 24055.588, 0.1, 466.792, 7.11, 7., 
  43.1, 98.999, 6.7, 73.6, 0.825}, {"KAZ", "Asia", "Kazakhstan", 
  "2021-01-16", 214927., 1072., 904.429, 2887., 4., 6.286, 11446.469, 57.092, 
  48.168, 153.754, 0.213, 0.335, 1.1, "", "", "", "", "", "", "", "", 44809., 
  6.073263*^6, 323.447, 2.386, 38059., 2.027, 0.024, 42.1, "tests performed", 
  "", "", "", "", "", "", "", "", "", 68.52, 1.8776707*^7, 6.681, 30.6, 
  6.991, 4.625, 24055.588, 0.1, 466.792, 7.11, 7., 43.1, 98.999, 6.7, 73.6, 
  0.825}, {"KAZ", "Asia", "Kazakhstan", "2021-01-17", 215947., 1020., 
  939.714, 2889., 2., 6.429, 11500.792, 54.323, 50.047, 153.861, 0.107, 
  0.342, 1.11, "", "", "", "", "", "", "", "", 41345., 6.114608*^6, 325.649, 
  2.202, 37468., 1.995, 0.025, 39.9, "tests performed", "", "", "", "", "", 
  "", "", "", "", 68.52, 1.8776707*^7, 6.681, 30.6, 6.991, 4.625, 24055.588, 
  0.1, 466.792, 7.11, 7., 43.1, 98.999, 6.7, 73.6, 0.825}, 
 {"KAZ", "Asia", "Kazakhstan", "2021-01-18", 216964., 1017., 982.571, 2891., 
  2., 6.571, 11554.955, 54.163, 52.329, 153.967, 0.107, 0.35, 1.11, "", "", 
  "", "", "", "", "", "", 31887., 6.146495*^6, 327.347, 1.698, 37574., 2.001, 
  0.026, 38.2, "tests performed", "", "", "", "", "", "", "", "", "", 68.52, 
  1.8776707*^7, 6.681, 30.6, 6.991, 4.625, 24055.588, 0.1, 466.792, 7.11, 7., 
  43.1, 98.999, 6.7, 73.6, 0.825}, {"KAZ", "Asia", "Kazakhstan", 
  "2021-01-19", 218216., 1252., 1034.286, 2894., 3., 2.143, 11621.633, 
  66.678, 55.083, 154.127, 0.16, 0.114, 1.12, "", "", "", "", "", "", "", "", 
  22331., 6.168826*^6, 328.536, 1.189, 37809., 2.014, 0.027, 36.6, 
  "tests performed", "", "", "", "", "", "", "", "", "", 68.52, 1.8776707*^7, 
  6.681, 30.6, 6.991, 4.625, 24055.588, 0.1, 466.792, 7.11, 7., 43.1, 98.999, 
  6.7, 73.6, 0.825}, {"KAZ", "Asia", "Kazakhstan", "2021-01-20", 219527., 
  1311., 1089.429, 2950., 56., 9.857, 11691.454, 69.821, 58.02, 157.11, 
  2.982, 0.525, 1.12, "", "", "", "", "", "", "", "", 37419., 6.206245*^6, 
  330.529, 1.993, 37670., 2.006, 0.029, 34.6, "tests performed", "", "", "", 
  "", "", "", "", "", "", 68.52, 1.8776707*^7, 6.681, 30.6, 6.991, 4.625, 
  24055.588, 0.1, 466.792, 7.11, 7., 43.1, 98.999, 6.7, 73.6, 0.825}, 
 {"KAZ", "Asia", "Kazakhstan", "2021-01-21", 221053., 1526., 1177.286, 2952., 
  2., 10., 11772.725, 81.271, 62.699, 157.216, 0.107, 0.533, 1.12, "", "", 
  "", "", "", "", "", "", 43833., 6.250078*^6, 332.863, 2.334, 37977., 2.023, 
  0.031, 32.3, "tests performed", "", "", "", "", "", "", "", "", "", 68.52, 
  1.8776707*^7, 6.681, 30.6, 6.991, 4.625, 24055.588, 0.1, 466.792, 7.11, 7., 
  43.1, 98.999, 6.7, 73.6, 0.825}, {"KAZ", "Asia", "Kazakhstan", 
  "2021-01-22", 222701., 1648., 1263.714, 2953., 1., 10., 11860.493, 87.768, 
  67.302, 157.269, 0.053, 0.533, 1.12, "", "", "", "", "", "", "", "", 
  42434., 6.292512*^6, 335.123, 2.26, 37723., 2.009, 0.033, 29.9, 
  "tests performed", "", "", "", "", "", "", "", "", "", 68.52, 1.8776707*^7, 
  6.681, 30.6, 6.991, 4.625, 24055.588, 0.1, 466.792, 7.11, 7., 43.1, 98.999, 
  6.7, 73.6, 0.825}, {"KAZ", "Asia", "Kazakhstan", "2021-01-23", 224395., 
  1694., 1352.571, 2955., 2., 9.714, 11950.711, 90.218, 72.035, 157.376, 
  0.107, 0.517, 1.11, "", "", "", "", "", "", "", "", 39461., 6.331973*^6, 
  337.225, 2.102, 36959., 1.968, 0.037, 27.3, "tests performed", "", "", "", 
  "", "", "", "", "", "", 68.52, 1.8776707*^7, 6.681, 30.6, 6.991, 4.625, 
  24055.588, 0.1, 466.792, 7.11, 7., 43.1, 98.999, 6.7, 73.6, 0.825}, 
 {"KAZ", "Asia", "Kazakhstan", "2021-01-24", 225891., 1496., 1420.571, 2958., 
  3., 9.857, 12030.384, 79.673, 75.656, 157.536, 0.16, 0.525, 1.1, "", "", 
  "", "", "", "", "", "", 38708., 6.370681*^6, 339.286, 2.061, 36582., 1.948, 
  0.039, 25.8, "tests performed", "", "", "", "", "", "", "", "", "", 68.52, 
  1.8776707*^7, 6.681, 30.6, 6.991, 4.625, 24055.588, 0.1, 466.792, 7.11, 7., 
  43.1, 98.999, 6.7, 73.6, 0.825}, {"KAZ", "Asia", "Kazakhstan", 
  "2021-01-25", 227165., 1274., 1457.286, 2961., 3., 10., 12098.234, 67.85, 
  77.611, 157.695, 0.16, 0.533, 1.09, "", "", "", "", "", "", "", "", 28915., 
  6.399596*^6, 340.826, 1.54, 36157., 1.926, 0.04, 24.8, "tests performed", 
  "", "", "", "", "", "", "", "", "", 68.52, 1.8776707*^7, 6.681, 30.6, 
  6.991, 4.625, 24055.588, 0.1, 466.792, 7.11, 7., 43.1, 98.999, 6.7, 73.6, 
  0.825}, {"KAZ", "Asia", "Kazakhstan", "2021-01-26", 228692., 1527., 
  1496.571, 3035., 74., 20.143, 12179.558, 81.324, 79.704, 161.636, 3.941, 
  1.073, 1.08, "", "", "", "", "", "", "", "", 20972., 6.420568*^6, 341.943, 
  1.117, 35963., 1.915, 0.042, 24., "tests performed", "", "", "", "", "", 
  "", "", "", "", 68.52, 1.8776707*^7, 6.681, 30.6, 6.991, 4.625, 24055.588, 
  0.1, 466.792, 7.11, 7., 43.1, 98.999, 6.7, 73.6, 0.825}, 
 {"KAZ", "Asia", "Kazakhstan", "2021-01-27", 230188., 1496., 1523., 3040., 
  5., 12.857, 12259.232, 79.673, 81.111, 161.903, 0.266, 0.685, 1.07, "", "", 
  "", "", "", "", "", "", 36775., 6.457343*^6, 343.902, 1.959, 35871., 1.91, 
  0.042, 23.6, "tests performed", "", "", "", "", "", "", "", "", "", 68.52, 
  1.8776707*^7, 6.681, 30.6, 6.991, 4.625, 24055.588, 0.1, 466.792, 7.11, 7., 
  43.1, 98.999, 6.7, 73.6, 0.825}, {"KAZ", "Asia", "Kazakhstan", 
  "2021-01-28", 231716., 1528., 1523.286, 3040., 0., 12.571, 12340.609, 
  81.377, 81.126, 161.903, 0., 0.67, 1.06, "", "", "", "", "", "", "", "", 
  41461., 6.498804*^6, 346.11, 2.208, 35532., 1.892, 0.043, 23.3, 
  "tests performed", "", "", "", "", "", "", "", "", "", 68.52, 1.8776707*^7, 
  6.681, 30.6, 6.991, 4.625, 24055.588, 0.1, 466.792, 7.11, 7., 43.1, 98.999, 
  6.7, 73.6, 0.825}, {"KAZ", "Asia", "Kazakhstan", "2021-01-29", 233156., 
  1440., 1493.571, 3042., 2., 12.714, 12417.3, 76.691, 79.544, 162.009, 
  0.107, 0.677, 1.05, "", "", "", "", "", "", "", "", 40812., 6.539616*^6, 
  348.283, 2.174, 35301., 1.88, 0.042, 23.6, "tests performed", "", "", "", 
  "", "", "", "", "", "", 68.52, 1.8776707*^7, 6.681, 30.6, 6.991, 4.625, 
  24055.588, 0.1, 466.792, 7.11, 7., 43.1, 98.999, 6.7, 73.6, 0.825}, 
 {"KAZ", "Asia", "Kazakhstan", "2021-01-30", 234569., 1413., 1453.429, 3045., 
  3., 12.857, 12492.553, 75.253, 77.406, 162.169, 0.16, 0.685, 1.03, "", "", 
  "", "", "", "", "", "", 43061., 6.582677*^6, 350.577, 2.293, 35815., 1.907, 
  0.041, 24.6, "tests performed", "", "", "", "", "", "", "", "", "", 68.52, 
  1.8776707*^7, 6.681, 30.6, 6.991, 4.625, 24055.588, 0.1, 466.792, 7.11, 7., 
  43.1, 98.999, 6.7, 73.6, 0.825}, {"KAZ", "Asia", "Kazakhstan", 
  "2021-01-31", 235844., 1275., 1421.857, 3046., 1., 12.571, 12560.456, 
  67.903, 75.725, 162.222, 0.053, 0.67, 1.02, "", "", "", "", "", "", "", "", 
  36536., 6.619213*^6, 352.523, 1.946, 35505., 1.891, 0.04, 25., 
  "tests performed", 0., 0., "", "", "", 0., 0., "", "", 68.52, 1.8776707*^7, 
  6.681, 30.6, 6.991, 4.625, 24055.588, 0.1, 466.792, 7.11, 7., 43.1, 98.999, 
  6.7, 73.6, 0.825}, {"KAZ", "Asia", "Kazakhstan", "2021-02-01", 237029., 
  1185., 1409.143, 3046., 0., 12.143, 12623.566, 63.11, 75.047, 162.222, 0., 
  0.647, 1.01, "", "", "", "", "", "", "", "", 33363., 6.652576*^6, 354.299, 
  1.777, 36140., 1.925, 0.039, 25.6, "tests performed", "", "", "", "", 
  1273., "", "", "", 68., 68.52, 1.8776707*^7, 6.681, 30.6, 6.991, 4.625, 
  24055.588, 0.1, 466.792, 7.11, 7., 43.1, 98.999, 6.7, 73.6, 0.825}, 
 {"KAZ", "Asia", "Kazakhstan", "2021-02-02", 238364., 1335., 1381.714, 3047., 
  1., 1.714, 12694.665, 71.099, 73.587, 162.276, 0.053, 0.091, 1., "", "", 
  "", "", "", "", "", "", 18671., 6.671247*^6, 355.294, 0.994, 35811., 1.907, 
  0.039, 25.9, "tests performed", "", "", "", "", 1273., "", "", "", 68., 
  71.3, 1.8776707*^7, 6.681, 30.6, 6.991, 4.625, 24055.588, 0.1, 466.792, 
  7.11, 7., 43.1, 98.999, 6.7, 73.6, 0.825}, {"KAZ", "Asia", "Kazakhstan", 
  "2021-02-03", 239726., 1362., 1362.571, 3048., 1., 1.143, 12767.201, 
  72.537, 72.567, 162.329, 0.053, 0.061, 0.99, "", "", "", "", "", "", "", 
  "", 40347., 6.711594*^6, 357.443, 2.149, 36322., 1.934, 0.038, 26.7, 
  "tests performed", "", "", "", "", 1273., "", "", "", 68., 71.3, 
  1.8776707*^7, 6.681, 30.6, 6.991, 4.625, 24055.588, 0.1, 466.792, 7.11, 7., 
  43.1, 98.999, 6.7, 73.6, 0.825}, {"KAZ", "Asia", "Kazakhstan", 
  "2021-02-04", 240983., 1257., 1323.857, 3119., 71., 11.286, 12834.146, 
  66.945, 70.505, 166.11, 3.781, 0.601, 0.98, "", "", "", "", "", "", "", "", 
  41353., 6.752947*^6, 359.645, 2.202, 36306., 1.934, 0.036, 27.4, 
  "tests performed", "", "", "", "", 1273., "", "", "", 68., 71.3, 
  1.8776707*^7, 6.681, 30.6, 6.991, 4.625, 24055.588, 0.1, 466.792, 7.11, 7., 
  43.1, 98.999, 6.7, 73.6, 0.825}, {"KAZ", "Asia", "Kazakhstan", 
  "2021-02-05", 240983., 0., 1118.143, 3119., 0., 11., 12834.146, 0., 59.549, 
  166.11, 0., 0.586, 0.97, "", "", "", "", "", "", "", "", 33367., 
  6.786314*^6, 361.422, 1.777, 35243., 1.877, 0.032, 31.5, "tests performed", 
  "", "", "", "", 1273., "", "", "", 68., 71.3, 1.8776707*^7, 6.681, 30.6, 
  6.991, 4.625, 24055.588, 0.1, 466.792, 7.11, 7., 43.1, 98.999, 6.7, 73.6, 
  0.825}, {"KAZ", "Asia", "Kazakhstan", "2021-02-06", 243404., 2421., 
  1262.143, 3119., 0., 10.571, 12963.082, 128.936, 67.219, 166.11, 0., 0.563, 
  0.97, "", "", "", "", "", "", "", "", 38116., 6.82443*^6, 363.452, 2.03, 
  34536., 1.839, 0.037, 27.4, "tests performed", "", "", "", "", 1273., "", 
  "", "", 68., 71.3, 1.8776707*^7, 6.681, 30.6, 6.991, 4.625, 24055.588, 0.1, 
  466.792, 7.11, 7., 43.1, 98.999, 6.7, 73.6, 0.825}, 
 {"KAZ", "Asia", "Kazakhstan", "2021-02-07", 244428., 1024., 1226.286, 3124., 
  5., 11.143, 13017.618, 54.536, 65.309, 166.376, 0.266, 0.593, 0.97, "", "", 
  "", "", "", "", "", "", 39018., 6.863448*^6, 365.53, 2.078, 34891., 1.858, 
  0.035, 28.5, "tests performed", "", "", "", "", 1273., "", "", "", 68., 
  71.3, 1.8776707*^7, 6.681, 30.6, 6.991, 4.625, 24055.588, 0.1, 466.792, 
  7.11, 7., 43.1, 98.999, 6.7, 73.6, 0.825}, {"KAZ", "Asia", "Kazakhstan", 
  "2021-02-08", 245351., 923., 1188.857, 3124., 0., 11.143, 13066.775, 
  49.157, 63.316, 166.376, 0., 0.593, 0.96, "", "", "", "", "", "", "", "", 
  27758., 6.891206*^6, 367.008, 1.478, 34090., 1.816, 0.035, 28.7, 
  "tests performed", "", "", "", "", 1273., "", "", "", 68., 71.3, 
  1.8776707*^7, 6.681, 30.6, 6.991, 4.625, 24055.588, 0.1, 466.792, 7.11, 7., 
  43.1, 98.999, 6.7, 73.6, 0.825}, {"KAZ", "Asia", "Kazakhstan", 
  "2021-02-09", 246474., 1123., 1158.571, 3127., 3., 11.429, 13126.583, 
  59.808, 61.703, 166.536, 0.16, 0.609, 0.95, "", "", "", "", "", "", "", "", 
  20424., 6.91163*^6, 368.096, 1.088, 34340., 1.829, 0.034, 29.6, 
  "tests performed", "", "", "", "", 1273., "", "", "", 68., 71.3, 
  1.8776707*^7, 6.681, 30.6, 6.991, 4.625, 24055.588, 0.1, 466.792, 7.11, 7., 
  43.1, 98.999, 6.7, 73.6, 0.825}, {"KAZ", "Asia", "Kazakhstan", 
  "2021-02-10", 247533., 1059., 1115.286, 3131., 4., 11.857, 13182.983, 56.4, 
  59.397, 166.749, 0.213, 0.631, 0.94, "", "", "", "", "", "", "", "", 
  39171., 6.950801*^6, 370.182, 2.086, 34172., 1.82, 0.033, 30.6, 
  "tests performed", "", "", "", "", 1273., "", "", "", 68., 71.3, 
  1.8776707*^7, 6.681, 30.6, 6.991, 4.625, 24055.588, 0.1, 466.792, 7.11, 7., 
  43.1, 98.999, 6.7, 73.6, 0.825}, {"KAZ", "Asia", "Kazakhstan", 
  "2021-02-11", 248566., 1033., 1083.286, 3132., 1., 1.857, 13237.997, 
  55.015, 57.693, 166.802, 0.053, 0.099, 0.94, "", "", "", "", "", "", "", 
  "", 32875., 6.983676*^6, 371.933, 1.751, 32961., 1.755, 0.033, 30.4, 
  "tests performed", 14000., 14000., "", "", 1273., 0.07, 0.07, "", 68., 
  71.3, 1.8776707*^7, 6.681, 30.6, 6.991, 4.625, 24055.588, 0.1, 466.792, 
  7.11, 7., 43.1, 98.999, 6.7, 73.6, 0.825}, {"KAZ", "Asia", "Kazakhstan", 
  "2021-02-12", 249562., 996., 1225.571, 3135., 3., 2.286, 13291.042, 53.044, 
  65.271, 166.962, 0.16, 0.122, 0.93, "", "", "", "", "", "", "", "", 33889., 
  7.017565*^6, 373.738, 1.805, 33036., 1.759, 0.037, 27., "tests performed", 
  "", "", "", "", 1182., "", "", "", 63., 71.3, 1.8776707*^7, 6.681, 30.6, 
  6.991, 4.625, 24055.588, 0.1, 466.792, 7.11, 7., 43.1, 98.999, 6.7, 73.6, 
  0.825}, {"KAZ", "Asia", "Kazakhstan", "2021-02-13", 250399., 837., 999.286, 
  3135., 0., 2.286, 13335.618, 44.577, 53.219, 166.962, 0., 0.122, 0.93, "", 
  "", "", "", "", "", "", "", 34381., 7.051946*^6, 375.569, 1.831, 32502., 
  1.731, 0.031, 32.5, "tests performed", "", "", "", "", 1091., "", "", "", 
  58., 71.3, 1.8776707*^7, 6.681, 30.6, 6.991, 4.625, 24055.588, 0.1, 
  466.792, 7.11, 7., 43.1, 98.999, 6.7, 73.6, 0.825}, 
 {"KAZ", "Asia", "Kazakhstan", "2021-02-14", 251267., 868., 977., 3140., 5., 
  2.286, 13381.846, 46.227, 52.033, 167.228, 0.266, 0.122, 0.93, "", "", "", 
  "", "", "", "", "", 32416., 7.084362*^6, 377.295, 1.726, 31559., 1.681, 
  0.031, 32.3, "tests performed", "", "", "", "", 1001., "", "", "", 53., 
  71.3, 1.8776707*^7, 6.681, 30.6, 6.991, 4.625, 24055.588, 0.1, 466.792, 
  7.11, 7., 43.1, 98.999, 6.7, 73.6, 0.825}, {"KAZ", "Asia", "Kazakhstan", 
  "2021-02-15", 251959., 692., 944., 3142., 2., 2.571, 13418.7, 36.854, 
  50.275, 167.335, 0.107, 0.137, 0.93, "", "", "", "", "", "", "", "", 
  20767., 7.105129*^6, 378.401, 1.106, 30560., 1.628, 0.031, 32.4, 
  "tests performed", "", "", "", "", 910., "", "", "", 48., 71.3, 
  1.8776707*^7, 6.681, 30.6, 6.991, 4.625, 24055.588, 0.1, 466.792, 7.11, 7., 
  43.1, 98.999, 6.7, 73.6, 0.825}, {"KAZ", "Asia", "Kazakhstan", 
  "2021-02-16", 252821., 862., 906.714, 3144., 2., 2.429, 13464.608, 45.908, 
  48.289, 167.442, 0.107, 0.129, 0.93, "", "", "", "", "", "", "", "", 
  20251., 7.12538*^6, 379.48, 1.079, 30536., 1.626, 0.03, 33.7, 
  "tests performed", "", "", "", "", 819., "", "", "", 44., 59.26, 
  1.8776707*^7, 6.681, 30.6, 6.991, 4.625, 24055.588, 0.1, 466.792, 7.11, 7., 
  43.1, 98.999, 6.7, 73.6, 0.825}, {"KAZ", "Asia", "Kazakhstan", 
  "2021-02-17", 253751., 930., 888.286, 3144., 0., 1.857, 13514.137, 49.529, 
  47.308, 167.442, 0., 0.099, 0.93, "", "", "", "", "", "", "", "", 42241., 
  7.167621*^6, 381.729, 2.25, 30974., 1.65, 0.029, 34.9, "tests performed", 
  "", "", "", "", 729., "", "", "", 39., 59.26, 1.8776707*^7, 6.681, 30.6, 
  6.991, 4.625, 24055.588, 0.1, 466.792, 7.11, 7., 43.1, 98.999, 6.7, 73.6, 
  0.825}, {"KAZ", "Asia", "Kazakhstan", "2021-02-18", 254712., 961., 878., 
  3145., 1., 1.857, 13565.318, 51.18, 46.76, 167.495, 0.053, 0.099, 0.93, "", 
  "", "", "", "", "", "", "", 44483., 7.212104*^6, 384.098, 2.369, 32633., 
  1.738, 0.027, 37.2, "tests performed", "", "", "", "", 638., "", "", "", 
  34., 59.26, 1.8776707*^7, 6.681, 30.6, 6.991, 4.625, 24055.588, 0.1, 
  466.792, 7.11, 7., 43.1, 98.999, 6.7, 73.6, 0.825}, 
 {"KAZ", "Asia", "Kazakhstan", "2021-02-19", 255584., 872., 860.286, 3148., 
  3., 1.857, 13611.758, 46.441, 45.817, 167.655, 0.16, 0.099, 0.93, "", "", 
  "", "", "", "", "", "", 41985., 7.254089*^6, 386.334, 2.236, 33789., 1.8, 
  0.025, 39.3, "tests performed", "", "", "", "", 638., "", "", "", 34., 
  59.26, 1.8776707*^7, 6.681, 30.6, 6.991, 4.625, 24055.588, 0.1, 466.792, 
  7.11, 7., 43.1, 98.999, 6.7, 73.6, 0.825}, {"KAZ", "Asia", "Kazakhstan", 
  "2021-02-20", 256388., 804., 855.571, 3150., 2., 2.143, 13654.577, 42.819, 
  45.566, 167.761, 0.107, 0.114, 0.93, "", "", "", "", "", "", "", "", 
  38821., 7.29291*^6, 388.402, 2.068, 34423., 1.833, 0.025, 40.2, 
  "tests performed", "", "", "", "", 638., "", "", "", 34., 59.26, 
  1.8776707*^7, 6.681, 30.6, 6.991, 4.625, 24055.588, 0.1, 466.792, 7.11, 7., 
  43.1, 98.999, 6.7, 73.6, 0.825}, {"KAZ", "Asia", "Kazakhstan", 
  "2021-02-21", 257100., 712., 833.286, 3152., 2., 1.714, 13692.497, 37.919, 
  44.379, 167.868, 0.107, 0.091, 0.94, "", "", "", "", "", "", "", "", 
  41363., 7.334273*^6, 390.605, 2.203, 35702., 1.901, 0.023, 42.8, 
  "tests performed", "", "", "", "", 638., "", "", "", 34., 59.26, 
  1.8776707*^7, 6.681, 30.6, 6.991, 4.625, 24055.588, 0.1, 466.792, 7.11, 7., 
  43.1, 98.999, 6.7, 73.6, 0.825}, {"KAZ", "Asia", "Kazakhstan", 
  "2021-02-22", 257800., 700., 834.429, 3153., 1., 1.571, 13729.777, 37.28, 
  44.44, 167.921, 0.053, 0.084, 0.94, "", "", "", "", "", "", "", "", 27780., 
  7.362053*^6, 392.084, 1.479, 36703., 1.955, 0.023, 44., "tests performed", 
  "", "", "", "", 638., "", "", "", 34., 59.26, 1.8776707*^7, 6.681, 30.6, 
  6.991, 4.625, 24055.588, 0.1, 466.792, 7.11, 7., 43.1, 98.999, 6.7, 73.6, 
  0.825}, {"KAZ", "Asia", "Kazakhstan", "2021-02-23", 258609., 809., 826.857, 
  3155., 2., 1.571, 13772.862, 43.085, 44.036, 168.027, 0.107, 0.084, 0.95, 
  "", "", "", "", "", "", "", "", 19258., 7.381311*^6, 393.11, 1.026, 36562., 
  1.947, 0.023, 44.2, "tests performed", "", "", "", "", 638., "", "", "", 
  34., 59.26, 1.8776707*^7, 6.681, 30.6, 6.991, 4.625, 24055.588, 0.1, 
  466.792, 7.11, 7., 43.1, 98.999, 6.7, 73.6, 0.825}, 
 {"KAZ", "Asia", "Kazakhstan", "2021-02-24", 259478., 869., 818.143, 3159., 
  4., 2.143, 13819.143, 46.281, 43.572, 168.24, 0.213, 0.114, 0.95, "", "", 
  "", "", "", "", "", "", 38138., 7.419449*^6, 395.141, 2.031, 35975., 1.916, 
  0.023, 44., "tests performed", 22294., 20157., 2137., "", 638., 0.12, 0.11, 
  0.01, 34., 59.26, 1.8776707*^7, 6.681, 30.6, 6.991, 4.625, 24055.588, 0.1, 
  466.792, 7.11, 7., 43.1, 98.999, 6.7, 73.6, 0.825}, 
 {"KAZ", "Asia", "Kazakhstan", "2021-02-25", 260384., 906., 810.286, 3160., 
  1., 2.143, 13867.394, 48.251, 43.154, 168.294, 0.053, 0.114, 0.96, "", "", 
  "", "", "", "", "", "", 44500., 7.463949*^6, 397.511, 2.37, 35978., 1.916, 
  0.023, 44.4, "tests performed", "", "", "", "", 1040., "", "", "", 55., 
  59.26, 1.8776707*^7, 6.681, 30.6, 6.991, 4.625, 24055.588, 0.1, 466.792, 
  7.11, 7., 43.1, 98.999, 6.7, 73.6, 0.825}, {"KAZ", "Asia", "Kazakhstan", 
  "2021-02-26", 261244., 860., 808.571, 3160., 0., 1.714, 13913.196, 45.801, 
  43.062, 168.294, 0., 0.091, 0.96, "", "", "", "", "", "", "", "", 38877., 
  7.502826*^6, 399.582, 2.07, 35534., 1.892, 0.023, 43.9, "tests performed", 
  "", "", "", "", 1442., "", "", "", 77., 59.26, 1.8776707*^7, 6.681, 30.6, 
  6.991, 4.625, 24055.588, 0.1, 466.792, 7.11, 7., 43.1, 98.999, 6.7, 73.6, 
  0.825}, {"KAZ", "Asia", "Kazakhstan", "2021-02-27", 262093., 849., 815., 
  3162., 2., 1.714, 13958.411, 45.216, 43.405, 168.4, 0.107, 0.091, 0.97, "", 
  "", "", "", "", "", "", "", 37377., 7.540203*^6, 401.572, 1.991, 35328., 
  1.881, 0.023, 43.3, "tests performed", "", "", "", "", 1844., "", "", "", 
  98., 59.26, 1.8776707*^7, 6.681, 30.6, 6.991, 4.625, 24055.588, 0.1, 
  466.792, 7.11, 7., 43.1, 98.999, 6.7, 73.6, 0.825}, 
 {"KAZ", "Asia", "Kazakhstan", "2021-02-28", 262715., 622., 802.143, 3162., 
  0., 1.429, 13991.537, 33.126, 42.72, 168.4, 0., 0.076, 0.98, "", "", "", 
  "", "", "", "", "", 41652., 7.581855*^6, 403.79, 2.218, 35369., 1.884, 
  0.023, 44.1, "tests performed", "", "", "", "", 2247., "", "", "", 120., 
  59.26, 1.8776707*^7, 6.681, 30.6, 6.991, 4.625, 24055.588, 0.1, 466.792, 
  7.11, 7., 43.1, 98.999, 6.7, 73.6, 0.825}, {"KAZ", "Asia", "Kazakhstan", 
  "2021-03-01", 263396., 681., 799.429, 3168., 6., 2.143, 14027.806, 36.268, 
  42.576, 168.72, 0.32, 0.114, 0.98, "", "", "", "", "", "", "", "", 32113., 
  7.613968*^6, 405.501, 1.71, 35988., 1.917, 0.022, 45., "tests performed", 
  "", "", "", "", 2649., "", "", "", 141., 59.26, 1.8776707*^7, 6.681, 30.6, 
  6.991, 4.625, 24055.588, 0.1, 466.792, 7.11, 7., 43.1, 98.999, 6.7, 73.6, 
  0.825}, {"KAZ", "Asia", "Kazakhstan", "2021-03-02", 264178., 782., 795.571, 
  3170., 2., 2.143, 14069.453, 41.647, 42.37, 168.826, 0.107, 0.114, 0.99, 
  "", "", "", "", "", "", "", "", 17497., 7.631465*^6, 406.433, 0.932, 
  35736., 1.903, 0.022, 44.9, "tests performed", "", "", "", "", 3051., "", 
  "", "", 162., 59.26, 1.8776707*^7, 6.681, 30.6, 6.991, 4.625, 24055.588, 
  0.1, 466.792, 7.11, 7., 43.1, 98.999, 6.7, 73.6, 0.825}, 
 {"KAZ", "Asia", "Kazakhstan", "2021-03-03", 265028., 850., 792.857, 3175., 
  5., 2.286, 14114.722, 45.269, 42.226, 169.092, 0.266, 0.122, 1., "", "", 
  "", "", "", "", "", "", 41778., 7.673243*^6, 408.658, 2.225, 36256., 1.931, 
  0.022, 45.7, "tests performed", "", "", "", "", 3453., "", "", "", 184., 
  59.26, 1.8776707*^7, 6.681, 30.6, 6.991, 4.625, 24055.588, 0.1, 466.792, 
  7.11, 7., 43.1, 98.999, 6.7, 73.6, 0.825}, {"KAZ", "Asia", "Kazakhstan", 
  "2021-03-04", 265929., 901., 792.143, 3175., 0., 2.143, 14162.707, 47.985, 
  42.188, 169.092, 0., 0.114, 1.01, "", "", "", "", "", "", "", "", 40156., 
  7.713399*^6, 410.796, 2.139, 35636., 1.898, 0.022, 45., "tests performed", 
  "", "", "", "", 3453., "", "", "", 184., 59.26, 1.8776707*^7, 6.681, 30.6, 
  6.991, 4.625, 24055.588, 0.1, 466.792, 7.11, 7., 43.1, 98.999, 6.7, 73.6, 
  0.825}, {"KAZ", "Asia", "Kazakhstan", "2021-03-05", 266803., 874., 794.143, 
  3177., 2., 2.429, 14209.254, 46.547, 42.294, 169.199, 0.107, 0.129, 1.01, 
  "", "", "", "", "", "", "", "", 37662., 7.751061*^6, 412.802, 2.006, 
  35462., 1.889, 0.022, 44.7, "tests performed", "", "", "", "", 3453., "", 
  "", "", 184., 59.26, 1.8776707*^7, 6.681, 30.6, 6.991, 4.625, 24055.588, 
  0.1, 466.792, 7.11, 7., 43.1, 98.999, 6.7, 73.6, 0.825}, 
 {"KAZ", "Asia", "Kazakhstan", "2021-03-06", 267657., 854., 794.857, 3180., 
  3., 2.571, 14254.736, 45.482, 42.332, 169.359, 0.16, 0.137, 1.02, "", "", 
  "", "", "", "", "", "", 36700., 7.787761*^6, 414.756, 1.955, 35365., 1.883, 
  0.022, 44.5, "tests performed", "", "", "", "", 3453., "", "", "", 184., 
  57.41, 1.8776707*^7, 6.681, 30.6, 6.991, 4.625, 24055.588, 0.1, 466.792, 
  7.11, 7., 43.1, 98.999, 6.7, 73.6, 0.825}, {"KAZ", "Asia", "Kazakhstan", 
  "2021-03-07", 268327., 670., 801.714, 3184., 4., 3.143, 14290.418, 35.683, 
  42.697, 169.572, 0.213, 0.167, 1.03, "", "", "", "", "", "", "", "", 
  35098., 7.822859*^6, 416.626, 1.869, 34429., 1.834, 0.023, 42.9, 
  "tests performed", "", "", "", "", 3453., "", "", "", 184., 57.41, 
  1.8776707*^7, 6.681, 30.6, 6.991, 4.625, 24055.588, 0.1, 466.792, 7.11, 7., 
  43.1, 98.999, 6.7, 73.6, 0.825}, {"KAZ", "Asia", "Kazakhstan", 
  "2021-03-08", 268902., 575., 786.571, 3186., 2., 2.571, 14321.041, 30.623, 
  41.891, 169.678, 0.107, 0.137, 1.04, "", "", "", "", "", "", "", "", 
  29522., 7.852381*^6, 418.198, 1.572, 34059., 1.814, 0.023, 43.3, 
  "tests performed", "", "", "", "", 3453., "", "", "", 184., 57.41, 
  1.8776707*^7, 6.681, 30.6, 6.991, 4.625, 24055.588, 0.1, 466.792, 7.11, 7., 
  43.1, 98.999, 6.7, 73.6, 0.825}, {"KAZ", "Asia", "Kazakhstan", 
  "2021-03-09", 269599., 697., 774.429, 3187., 1., 2.429, 14358.162, 37.12, 
  41.244, 169.732, 0.053, 0.129, 1.05, "", "", "", "", "", "", "", "", 
  15038., 7.867419*^6, 418.999, 0.801, 33708., 1.795, 0.023, 43.5, 
  "tests performed", "", "", "", "", 3453., "", "", "", 184., 57.41, 
  1.8776707*^7, 6.681, 30.6, 6.991, 4.625, 24055.588, 0.1, 466.792, 7.11, 7., 
  43.1, 98.999, 6.7, 73.6, 0.825}, {"KAZ", "Asia", "Kazakhstan", 
  "2021-03-10", 270399., 800., 767.286, 3190., 3., 2.143, 14400.768, 42.606, 
  40.864, 169.891, 0.16, 0.114, 1.07, "", "", "", "", "", "", "", "", 20498., 
  7.887917*^6, 420.091, 1.092, 30668., 1.633, 0.025, 40., "tests performed", 
  "", "", "", "", 3453., "", "", "", 184., 57.41, 1.8776707*^7, 6.681, 30.6, 
  6.991, 4.625, 24055.588, 0.1, 466.792, 7.11, 7., 43.1, 98.999, 6.7, 73.6, 
  0.825}, {"KAZ", "Asia", "Kazakhstan", "2021-03-11", 271363., 964., 776.286, 
  3192., 2., 2.429, 14452.108, 51.34, 41.343, 169.998, 0.107, 0.129, 1.08, 
  "", "", "", "", "", "", "", "", 37086., 7.925003*^6, 422.066, 1.975, 
  30229., 1.61, 0.026, 38.9, "tests performed", "", "", "", "", 3453., "", 
  "", "", 184., 57.41, 1.8776707*^7, 6.681, 30.6, 6.991, 4.625, 24055.588, 
  0.1, 466.792, 7.11, 7., 43.1, 98.999, 6.7, 73.6, 0.825}, 
 {"KAZ", "Asia", "Kazakhstan", "2021-03-12", 272365., 1002., 794.571, 3192., 
  0., 2.143, 14505.472, 53.364, 42.317, 169.998, 0., 0.114, 1.09, "", "", "", 
  "", "", "", "", "", 44786., 7.969789*^6, 424.451, 2.385, 31247., 1.664, 
  0.025, 39.3, "tests performed", "", "", "", "", 3453., "", "", "", 184., 
  57.41, 1.8776707*^7, 6.681, 30.6, 6.991, 4.625, 24055.588, 0.1, 466.792, 
  7.11, 7., 43.1, 98.999, 6.7, 73.6, 0.825}, {"KAZ", "Asia", "Kazakhstan", 
  "2021-03-13", 273469., 1104., 830.286, 3193., 1., 1.857, 14564.268, 58.796, 
  44.219, 170.051, 0.053, 0.099, 1.11, "", "", "", "", "", "", "", "", 
  42392., 8.012181*^6, 426.709, 2.258, 32060., 1.707, 0.026, 38.6, 
  "tests performed", "", "", "", "", 3453., "", "", "", 184., 57.41, 
  1.8776707*^7, 6.681, 30.6, 6.991, 4.625, 24055.588, 0.1, 466.792, 7.11, 7., 
  43.1, 98.999, 6.7, 73.6, 0.825}, {"KAZ", "Asia", "Kazakhstan", 
  "2021-03-14", 274541., 1072., 887.714, 3195., 2., 1.571, 14621.36, 57.092, 
  47.277, 170.158, 0.107, 0.084, 1.12, "", "", "", "", "", "", "", "", 
  47385., 8.059566*^6, 429.232, 2.524, 33815., 1.801, 0.026, 38.1, 
  "tests performed", "", "", "", "", 3453., "", "", "", 184., 57.41, 
  1.8776707*^7, 6.681, 30.6, 6.991, 4.625, 24055.588, 0.1, 466.792, 7.11, 7., 
  43.1, 98.999, 6.7, 73.6, 0.825}, {"KAZ", "Asia", "Kazakhstan", 
  "2021-03-15", 275502., 961., 942.857, 3196., 1., 1.429, 14672.541, 51.18, 
  50.214, 170.211, 0.053, 0.076, 1.13, "", "", "", "", "", "", "", "", 
  34362., 8.093928*^6, 431.062, 1.83, 34507., 1.838, 0.027, 36.6, 
  "tests performed", 87902., 69095., 18807., "", 3453., 0.47, 0.37, 0.1, 
  184., 57.41, 1.8776707*^7, 6.681, 30.6, 6.991, 4.625, 24055.588, 0.1, 
  466.792, 7.11, 7., 43.1, 98.999, 6.7, 73.6, 0.825}, 
 {"KAZ", "Asia", "Kazakhstan", "2021-03-16", 276663., 1161., 1009.143, 3196., 
  0., 1.286, 14734.373, 61.832, 53.744, 170.211, 0., 0.068, 1.13, "", "", "", 
  "", "", "", "", "", 25050., 8.118978*^6, 432.396, 1.334, 35937., 1.914, 
  0.028, 35.6, "tests performed", "", "", "", "", 4012., "", "", "", 214., 
  57.41, 1.8776707*^7, 6.681, 30.6, 6.991, 4.625, 24055.588, 0.1, 466.792, 
  7.11, 7., 43.1, 98.999, 6.7, 73.6, 0.825}, {"KAZ", "Asia", "Kazakhstan", 
  "2021-03-17", 277906., 1243., 1072.429, 3199., 3., 1.286, 14800.572, 
  66.199, 57.115, 170.371, 0.16, 0.068, 1.14, "", "", "", "", "", "", "", "", 
  42515., 8.161493*^6, 434.661, 2.264, 39082., 2.081, 0.027, 36.4, 
  "tests performed", "", "", "", "", 4571., "", "", "", 243., 57.41, 
  1.8776707*^7, 6.681, 30.6, 6.991, 4.625, 24055.588, 0.1, 466.792, 7.11, 7., 
  43.1, 98.999, 6.7, 73.6, 0.825}, {"KAZ", "Asia", "Kazakhstan", 
  "2021-03-18", 279220., 1314., 1122.429, 3199., 0., 1., 14870.552, 69.98, 
  59.778, 170.371, 0., 0.053, 1.14, "", "", "", "", "", "", "", "", 49563., 
  8.211056*^6, 437.3, 2.64, 40865., 2.176, 0.027, 36.4, "tests performed", 
  109995., 90748., 19247., "", 5129., 0.59, 0.48, 0.1, 273., 57.41, 
  1.8776707*^7, 6.681, 30.6, 6.991, 4.625, 24055.588, 0.1, 466.792, 7.11, 7., 
  43.1, 98.999, 6.7, 73.6, 0.825}, {"KAZ", "Asia", "Kazakhstan", 
  "2021-03-19", 280576., 1356., 1173., 3200., 1., 1.143, 14942.769, 72.217, 
  62.471, 170.424, 0.053, 0.061, 1.15, "", "", "", "", "", "", "", "", 
  42924., 8.25398*^6, 439.586, 2.286, 40599., 2.162, 0.029, 34.6, 
  "tests performed", "", "", "", "", 6346., "", "", "", 338., 57.41, 
  1.8776707*^7, 6.681, 30.6, 6.991, 4.625, 24055.588, 0.1, 466.792, 7.11, 7., 
  43.1, 98.999, 6.7, 73.6, 0.825}, {"KAZ", "Asia", "Kazakhstan", 
  "2021-03-20", 281798., 1222., 1189.857, 3201., 1., 1.143, 15007.85, 65.081, 
  63.369, 170.477, 0.053, 0.061, 1.15, "", "", "", "", "", "", "", "", 
  44110., 8.29809*^6, 441.935, 2.349, 40844., 2.175, 0.029, 34.3, 
  "tests performed", "", "", "", "", 7562., "", "", "", 403., 57.41, 
  1.8776707*^7, 6.681, 30.6, 6.991, 4.625, 24055.588, 0.1, 466.792, 7.11, 7., 
  43.1, 98.999, 6.7, 73.6, 0.825}, {"KAZ", "Asia", "Kazakhstan", 
  "2021-03-21", 283027., 1229., 1212.286, 3202., 1., 1., 15073.303, 65.453, 
  64.563, 170.53, 0.053, 0.053, 1.15, "", "", "", "", "", "", "", "", 42734., 
  8.340824*^6, 444.211, 2.276, 40180., 2.14, 0.03, 33.1, "tests performed", 
  "", "", "", "", 8779., "", "", "", 468., 57.41, 1.8776707*^7, 6.681, 30.6, 
  6.991, 4.625, 24055.588, 0.1, 466.792, 7.11, 7., 43.1, 98.999, 6.7, 73.6, 
  0.825}, {"KAZ", "Asia", "Kazakhstan", "2021-03-22", 284138., 1111., 
  1233.714, 3204., 2., 1.143, 15132.472, 59.169, 65.705, 170.637, 0.107, 
  0.061, 1.15, "", "", "", "", "", "", "", "", 28861., 8.369685*^6, 445.748, 
  1.537, 39394., 2.098, 0.031, 31.9, "tests performed", "", "", "", "", 
  9996., "", "", "", 532., 57.41, 1.8776707*^7, 6.681, 30.6, 6.991, 4.625, 
  24055.588, 0.1, 466.792, 7.11, 7., 43.1, 98.999, 6.7, 73.6, 0.825}, 
 {"KAZ", "Asia", "Kazakhstan", "2021-03-23", 285241., 1103., 1225.429, 3207., 
  3., 1.571, 15191.215, 58.743, 65.263, 170.797, 0.16, 0.084, 1.16, "", "", 
  "", "", "", "", "", "", 16032., 8.385717*^6, 446.602, 0.854, 38106., 2.029, 
  0.032, 31.1, "tests performed", "", "", "", "", 10653., "", "", "", 567., 
  57.41, 1.8776707*^7, 6.681, 30.6, 6.991, 4.625, 24055.588, 0.1, 466.792, 
  7.11, 7., 43.1, 98.999, 6.7, 73.6, 0.825}, {"KAZ", "Asia", "Kazakhstan", 
  "2021-03-24", 286352., 1111., 1206.571, 3209., 2., 1.429, 15250.384, 
  59.169, 64.259, 170.903, 0.107, 0.076, 1.16, "", "", "", "", "", "", "", 
  "", 19923., 8.40564*^6, 447.663, 1.061, 34878., 1.858, 0.035, 28.9, 
  "tests performed", "", "", "", "", 11311., "", "", "", 602., 57.41, 
  1.8776707*^7, 6.681, 30.6, 6.991, 4.625, 24055.588, 0.1, 466.792, 7.11, 7., 
  43.1, 98.999, 6.7, 73.6, 0.825}, {"KAZ", "Asia", "Kazakhstan", 
  "2021-03-25", 287473., 1121., 1179., 3212., 3., 1.857, 15310.086, 59.702, 
  62.791, 171.063, 0.16, 0.099, 1.17, "", "", "", "", "", "", "", "", 23135., 
  8.428775*^6, 448.895, 1.232, 31103., 1.656, 0.038, 26.4, "tests performed", 
  "", "", "", "", 11969., "", "", "", 637., 57.41, 1.8776707*^7, 6.681, 30.6, 
  6.991, 4.625, 24055.588, 0.1, 466.792, 7.11, 7., 43.1, 98.999, 6.7, 73.6, 
  0.825}, {"KAZ", "Asia", "Kazakhstan", "2021-03-26", 289102., 1629., 1218., 
  3217., 5., 2.429, 15396.842, 86.756, 64.868, 171.329, 0.266, 0.129, 1.18, 
  "", "", "", "", "", "", "", "", 28953., 8.457728*^6, 450.437, 1.542, 
  29107., 1.55, 0.042, 23.9, "tests performed", "", "", "", "", 11969., "", 
  "", "", 637., 57.41, 1.8776707*^7, 6.681, 30.6, 6.991, 4.625, 24055.588, 
  0.1, 466.792, 7.11, 7., 43.1, 98.999, 6.7, 73.6, 0.825}, 
 {"KAZ", "Asia", "Kazakhstan", "2021-03-27", 290792., 1690., 1284.857, 3220., 
  3., 2.714, 15486.848, 90.005, 68.428, 171.489, 0.16, 0.145, 1.19, "", "", 
  "", "", "", "", "", "", 46410., 8.504138*^6, 452.909, 2.472, 29435., 1.568, 
  0.044, 22.9, "tests performed", "", "", "", "", 11969., "", "", "", 637., 
  62.96, 1.8776707*^7, 6.681, 30.6, 6.991, 4.625, 24055.588, 0.1, 466.792, 
  7.11, 7., 43.1, 98.999, 6.7, 73.6, 0.825}, {"KAZ", "Asia", "Kazakhstan", 
  "2021-03-28", 292306., 1514., 1325.571, 3222., 2., 2.857, 15567.479, 
  80.632, 70.597, 171.596, 0.107, 0.152, 1.19, "", "", "", "", "", "", "", 
  "", 52157., 8.556295*^6, 455.687, 2.778, 30782., 1.639, 0.043, 23.2, 
  "tests performed", "", "", "", "", 11969., "", "", "", 637., 73.15, 
  1.8776707*^7, 6.681, 30.6, 6.991, 4.625, 24055.588, 0.1, 466.792, 7.11, 7., 
  43.1, 98.999, 6.7, 73.6, 0.825}, {"KAZ", "Asia", "Kazakhstan", 
  "2021-03-29", 293761., 1455., 1374.714, 3224., 2., 2.857, 15644.969, 77.49, 
  73.214, 171.702, 0.107, 0.152, 1.19, "", "", "", "", "", "", "", "", 
  38744., 8.595039*^6, 457.75, 2.063, 32193., 1.715, 0.043, 23.4, 
  "tests performed", "", "", "", "", 11969., "", "", "", 637., 64.81, 
  1.8776707*^7, 6.681, 30.6, 6.991, 4.625, 24055.588, 0.1, 466.792, 7.11, 7., 
  43.1, 98.999, 6.7, 73.6, 0.825}, {"KAZ", "Asia", "Kazakhstan", 
  "2021-03-30", 295506., 1745., 1466.429, 3228., 4., 3., 15737.903, 92.934, 
  78.098, 171.915, 0.213, 0.16, 1.2, "", "", "", "", "", "", "", "", 27842., 
  8.622881*^6, 459.233, 1.483, 33881., 1.804, 0.043, 23.1, "tests performed", 
  "", "", "", "", 11969., "", "", "", 637., 64.81, 1.8776707*^7, 6.681, 30.6, 
  6.991, 4.625, 24055.588, 0.1, 466.792, 7.11, 7., 43.1, 98.999, 6.7, 73.6, 
  0.825}, {"KAZ", "Asia", "Kazakhstan", "2021-03-31", 297472., 1966., 
  1588.571, 3232., 4., 3.286, 15842.608, 104.704, 84.603, 172.128, 0.213, 
  0.175, 1.2, "", "", "", "", "", "", "", "", 47046., 8.669927*^6, 461.738, 
  2.506, 37755., 2.011, 0.042, 23.8, "tests performed", "", "", "", "", 
  11969., "", "", "", 637., 64.81, 1.8776707*^7, 6.681, 30.6, 6.991, 4.625, 
  24055.588, 0.1, 466.792, 7.11, 7., 43.1, 98.999, 6.7, 73.6, 0.825}, 
 {"KAZ", "Asia", "Kazakhstan", "2021-04-01", 299626., 2154., 1736.143, 3234., 
  2., 3.143, 15957.324, 114.717, 92.463, 172.235, 0.107, 0.167, 1.2, "", "", 
  "", "", "", "", "", "", 57825., 8.727752*^6, 464.818, 3.08, 42711., 2.275, 
  0.041, 24.6, "tests performed", "", "", "", "", 11969., "", "", "", 637., 
  64.81, 1.8776707*^7, 6.681, 30.6, 6.991, 4.625, 24055.588, 0.1, 466.792, 
  7.11, 7., 43.1, 98.999, 6.7, 73.6, 0.825}, {"KAZ", "Asia", "Kazakhstan", 
  "2021-04-02", 301818., 2192., 1816.571, 3236., 2., 2.714, 16074.065, 
  116.74, 96.746, 172.341, 0.107, 0.145, 1.2, "", "", "", "", "", "", "", "", 
  52167., 8.779919*^6, 467.596, 2.778, 46027., 2.451, 0.039, 25.3, 
  "tests performed", "", "", "", "", 11969., "", "", "", 637., 64.81, 
  1.8776707*^7, 6.681, 30.6, 6.991, 4.625, 24055.588, 0.1, 466.792, 7.11, 7., 
  43.1, 98.999, 6.7, 73.6, 0.825}, {"KAZ", "Asia", "Kazakhstan", 
  "2021-04-03", 303922., 2104., 1875.714, 3240., 4., 2.857, 16186.118, 
  112.054, 99.896, 172.554, 0.213, 0.152, 1.2, "", "", "", "", "", "", "", 
  "", 52294., 8.832213*^6, 470.381, 2.785, 46868., 2.496, 0.04, 25., 
  "tests performed", "", "", "", "", 11969., "", "", "", 637., 66.67, 
  1.8776707*^7, 6.681, 30.6, 6.991, 4.625, 24055.588, 0.1, 466.792, 7.11, 7., 
  43.1, 98.999, 6.7, 73.6, 0.825}, {"KAZ", "Asia", "Kazakhstan", 
  "2021-04-04", 305860., 1938., 1936.286, 3242., 2., 2.857, 16289.331, 
  103.213, 103.122, 172.661, 0.107, 0.152, 1.19, "", "", "", "", "", "", "", 
  "", 48658., 8.880871*^6, 472.973, 2.591, 46368., 2.469, 0.042, 23.9, 
  "tests performed", "", "", "", "", 11969., "", "", "", 637., 66.67, 
  1.8776707*^7, 6.681, 30.6, 6.991, 4.625, 24055.588, 0.1, 466.792, 7.11, 7., 
  43.1, 98.999, 6.7, 73.6, 0.825}, {"KAZ", "Asia", "Kazakhstan", 
  "2021-04-05", 307676., 1816., 1987.857, 3249., 7., 3.571, 16386.047, 
  96.716, 105.868, 173.034, 0.373, 0.19, 1.19, "", "", "", "", "", "", "", 
  "", 39909., 8.92078*^6, 475.098, 2.125, 46534., 2.478, 0.043, 23.4, 
  "tests performed", "", "", "", "", 11969., "", "", "", 637., 65.74, 
  1.8776707*^7, 6.681, 30.6, 6.991, 4.625, 24055.588, 0.1, 466.792, 7.11, 7., 
  43.1, 98.999, 6.7, 73.6, 0.825}, {"KAZ", "Asia", "Kazakhstan", 
  "2021-04-06", 309756., 2080., 2035.714, 3249., 0., 3., 16496.822, 110.776, 
  108.417, 173.034, 0., 0.16, 1.19, "", "", "", "", "", "", "", "", 26992., 
  8.947772*^6, 476.536, 1.438, 46413., 2.472, 0.044, 22.8, "tests performed", 
  "", "", "", "", 11969., "", "", "", 637., 65.74, 1.8776707*^7, 6.681, 30.6, 
  6.991, 4.625, 24055.588, 0.1, 466.792, 7.11, 7., 43.1, 98.999, 6.7, 73.6, 
  0.825}, {"KAZ", "Asia", "Kazakhstan", "2021-04-07", 312558., 2802., 
  2155.143, 3258., 9., 3.714, 16646.05, 149.227, 114.777, 173.513, 0.479, 
  0.198, 1.19, "", "", "", "", "", "", "", "", 46765., 8.994537*^6, 479.026, 
  2.491, 46373., 2.47, 0.046, 21.5, "tests performed", "", "", "", "", 
  11969., "", "", "", 637., 65.74, 1.8776707*^7, 6.681, 30.6, 6.991, 4.625, 
  24055.588, 0.1, 466.792, 7.11, 7., 43.1, 98.999, 6.7, 73.6, 0.825}, 
 {"KAZ", "Asia", "Kazakhstan", "2021-04-08", 315102., 2544., 2210.857, 3261., 
  3., 3.857, 16781.537, 135.487, 117.745, 173.673, 0.16, 0.205, 1.18, "", "", 
  "", "", "", "", "", "", 56639., 9.051176*^6, 482.043, 3.016, 46203., 2.461, 
  0.048, 20.9, "tests performed", "", "", "", "", 11969., "", "", "", 637., 
  65.74, 1.8776707*^7, 6.681, 30.6, 6.991, 4.625, 24055.588, 0.1, 466.792, 
  7.11, 7., 43.1, 98.999, 6.7, 73.6, 0.825}, {"KAZ", "Asia", "Kazakhstan", 
  "2021-04-09", 317937., 2835., 2302.714, 3262., 1., 3.714, 16932.522, 
  150.985, 122.637, 173.726, 0.053, 0.198, 1.17, "", "", "", "", "", "", "", 
  "", 52531., 9.103707*^6, 484.84, 2.798, 46255., 2.463, 0.05, 20.1, 
  "tests performed", "", "", "", "", 11969., "", "", "", 637., 65.74, 
  1.8776707*^7, 6.681, 30.6, 6.991, 4.625, 24055.588, 0.1, 466.792, 7.11, 7., 
  43.1, 98.999, 6.7, 73.6, 0.825}, {"KAZ", "Asia", "Kazakhstan", 
  "2021-04-10", 320881., 2944., 2422.714, 3267., 5., 3.857, 17089.312, 
  156.79, 129.028, 173.992, 0.266, 0.205, 1.17, "", "", "", "", "", "", "", 
  "", 55558., 9.159265*^6, 487.799, 2.959, 46722., 2.488, 0.052, 19.3, 
  "tests performed", 385281., 282372., 102909., "", 11969., 2.05, 1.5, 0.55, 
  637., 76.85, 1.8776707*^7, 6.681, 30.6, 6.991, 4.625, 24055.588, 0.1, 
  466.792, 7.11, 7., 43.1, 98.999, 6.7, 73.6, 0.825}, 
 {"KAZ", "Asia", "Kazakhstan", "2021-04-11", 323207., 2326., 2478.143, 3267., 
  0., 3.571, 17213.189, 123.877, 131.98, 173.992, 0., 0.19, 1.16, "", "", "", 
  "", "", "", "", "", 57894., 9.217159*^6, 490.883, 3.083, 48041., 2.559, 
  0.052, 19.4, "tests performed", "", "", "", "", 14451., "", "", "", 770., 
  76.85, 1.8776707*^7, 6.681, 30.6, 6.991, 4.625, 24055.588, 0.1, 466.792, 
  7.11, 7., 43.1, 98.999, 6.7, 73.6, 0.825}, {"KAZ", "Asia", "Kazakhstan", 
  "2021-04-12", 325234., 2027., 2508.286, 3271., 4., 3.143, 17321.142, 
  107.953, 133.585, 174.205, 0.213, 0.167, 1.15, "", "", "", "", "", "", "", 
  "", 41690., 9.258849*^6, 493.103, 2.22, 48296., 2.572, 0.052, 19.3, 
  "tests performed", 443974., 338582., 105392., "", 16934., 2.36, 1.8, 0.56, 
  902., 65.74, 1.8776707*^7, 6.681, 30.6, 6.991, 4.625, 24055.588, 0.1, 
  466.792, 7.11, 7., 43.1, 98.999, 6.7, 73.6, 0.825}, 
 {"KAZ", "Asia", "Kazakhstan", "2021-04-13", 327593., 2359., 2548.143, 3276., 
  5., 3.857, 17446.776, 125.634, 135.708, 174.471, 0.266, 0.205, 1.14, "", 
  "", "", "", "", "", "", "", 24258., 9.283107*^6, 494.395, 1.292, 47905., 
  2.551, 0.053, 18.8, "tests performed", "", "", "", "", 25056., "", "", "", 
  1334., 62.96, 1.8776707*^7, 6.681, 30.6, 6.991, 4.625, 24055.588, 0.1, 
  466.792, 7.11, 7., 43.1, 98.999, 6.7, 73.6, 0.825}, 
 {"KAZ", "Asia", "Kazakhstan", "2021-04-14", 330319., 2726., 2537.286, 3281., 
  5., 3.286, 17591.956, 145.18, 135.129, 174.738, 0.266, 0.175, 1.13, "", "", 
  "", "", "", "", "", "", 53903., 9.33701*^6, 497.266, 2.871, 48925., 2.606, 
  0.052, 19.3, "tests performed", "", "", "", "", 33178., "", "", "", 1767., 
  62.96, 1.8776707*^7, 6.681, 30.6, 6.991, 4.625, 24055.588, 0.1, 466.792, 
  7.11, 7., 43.1, 98.999, 6.7, 73.6, 0.825}, {"KAZ", "Asia", "Kazakhstan", 
  "2021-04-15", 333046., 2727., 2563.429, 3282., 1., 3., 17737.189, 145.233, 
  136.522, 174.791, 0.053, 0.16, 1.13, "", "", "", "", "", "", "", "", 
  64891., 9.401901*^6, 500.722, 3.456, 50104., 2.668, 0.051, 19.5, 
  "tests performed", "", "", "", "", 41300., "", "", "", 2200., 62.96, 
  1.8776707*^7, 6.681, 30.6, 6.991, 4.625, 24055.588, 0.1, 466.792, 7.11, 7., 
  43.1, 98.999, 6.7, 73.6, 0.825}, {"KAZ", "Asia", "Kazakhstan", 
  "2021-04-16", 335868., 2822., 2561.571, 3282., 0., 2.857, 17887.482, 
  150.293, 136.423, 174.791, 0., 0.152, 1.12, "", "", "", "", "", "", "", "", 
  62176., 9.464077*^6, 504.033, 3.311, 51481., 2.742, 0.05, 20.1, 
  "tests performed", "", "", "", "", 49421., "", "", "", 2632., 62.96, 
  1.8776707*^7, 6.681, 30.6, 6.991, 4.625, 24055.588, 0.1, 466.792, 7.11, 7., 
  43.1, 98.999, 6.7, 73.6, 0.825}, {"KAZ", "Asia", "Kazakhstan", 
  "2021-04-17", 338764., 2896., 2554.714, 3288., 6., 3., 18041.715, 154.234, 
  136.058, 175.111, 0.32, 0.16, 1.11, "", "", "", "", "", "", "", "", 59556., 
  9.523633*^6, 507.205, 3.172, 52053., 2.772, 0.049, 20.4, "tests performed", 
  "", "", "", "", 57543., "", "", "", 3065., 62.96, 1.8776707*^7, 6.681, 
  30.6, 6.991, 4.625, 24055.588, 0.1, 466.792, 7.11, 7., 43.1, 98.999, 6.7, 
  73.6, 0.825}, {"KAZ", "Asia", "Kazakhstan", "2021-04-18", 341599., 2835., 
  2627.429, 3291., 3., 3.429, 18192.7, 150.985, 139.93, 175.27, 0.16, 0.183, 
  1.11, "", "", "", "", "", "", "", "", 54315., 9.577948*^6, 510.097, 2.893, 
  51541., 2.745, 0.051, 19.6, "tests performed", 856906., 733980., 122926., 
  "", 63183., 4.56, 3.91, 0.65, 3365., 62.96, 1.8776707*^7, 6.681, 30.6, 
  6.991, 4.625, 24055.588, 0.1, 466.792, 7.11, 7., 43.1, 98.999, 6.7, 73.6, 
  0.825}, {"KAZ", "Asia", "Kazakhstan", "2021-04-19", 344140., 2541., 
  2700.857, 3294., 3., 3.286, 18328.027, 135.327, 143.841, 175.43, 0.16, 
  0.175, 1.1, "", "", "", "", "", "", "", "", 46635., 9.624583*^6, 512.581, 
  2.484, 52248., 2.783, 0.052, 19.3, "tests performed", "", "", "", "", 
  60717., "", "", "", 3234., 62.96, 1.8776707*^7, 6.681, 30.6, 6.991, 4.625, 
  24055.588, 0.1, 466.792, 7.11, 7., 43.1, 98.999, 6.7, 73.6, 0.825}, 
 {"KAZ", "Asia", "Kazakhstan", "2021-04-20", 346971., 2831., 2768.286, 3297., 
  3., 3., 18478.799, 150.772, 147.432, 175.59, 0.16, 0.16, 1.09, "", "", "", 
  "", "", "", "", "", 28936., 9.653519*^6, 514.122, 1.541, 52916., 2.818, 
  0.052, 19.1, "tests performed", "", "", "", "", 52612., "", "", "", 2802., 
  62.96, 1.8776707*^7, 6.681, 30.6, 6.991, 4.625, 24055.588, 0.1, 466.792, 
  7.11, 7., 43.1, 98.999, 6.7, 73.6, 0.825}, {"KAZ", "Asia", "Kazakhstan", 
  "2021-04-21", 349987., 3016., 2809.714, 3301., 4., 2.857, 18639.424, 
  160.625, 149.638, 175.803, 0.213, 0.152, 1.08, "", "", "", "", "", "", "", 
  "", 56371., 9.70989*^6, 517.124, 3.002, 53269., 2.837, 0.053, 19., 
  "tests performed", 893164., 766614., 126550., "", 44507., 4.76, 4.08, 0.67, 
  2370., 62.96, 1.8776707*^7, 6.681, 30.6, 6.991, 4.625, 24055.588, 0.1, 
  466.792, 7.11, 7., 43.1, 98.999, 6.7, 73.6, 0.825}, 
 {"KAZ", "Asia", "Kazakhstan", "2021-04-22", 352988., 3001., 2848.857, 3304., 
  3., 3.143, 18799.25, 159.826, 151.723, 175.963, 0.16, 0.167, 1.07, "", "", 
  "", "", "", "", "", "", 62294., 9.772184*^6, 520.442, 3.318, 52898., 2.817, 
  0.054, 18.6, "tests performed", 956101., 823498., 132603., 62937., 43666., 
  5.09, 4.39, 0.71, 2326., 62.96, 1.8776707*^7, 6.681, 30.6, 6.991, 4.625, 
  24055.588, 0.1, 466.792, 7.11, 7., 43.1, 98.999, 6.7, 73.6, 0.825}, 
 {"KAZ", "Asia", "Kazakhstan", "2021-04-23", 355918., 2930., 2864.286, 3304., 
  0., 3.143, 18955.294, 156.044, 152.545, 175.963, 0., 0.167, 1.06, "", "", 
  "", "", "", "", "", "", 56448., 9.828632*^6, 523.448, 3.006, 52079., 2.774, 
  0.055, 18.2, "tests performed", "", "", "", "", 37099., "", "", "", 1976., 
  62.96, 1.8776707*^7, 6.681, 30.6, 6.991, 4.625, 24055.588, 0.1, 466.792, 
  7.11, 7., 43.1, 98.999, 6.7, 73.6, 0.825}, {"KAZ", "Asia", "Kazakhstan", 
  "2021-04-24", 358834., 2916., 2867.143, 3311., 7., 3.286, 19110.593, 
  155.299, 152.697, 176.335, 0.373, 0.175, 1.06, "", "", "", "", "", "", "", 
  "", 57840., 9.886472*^6, 526.529, 3.08, 51834., 2.761, 0.055, 18.1, 
  "tests performed", 1.001805*^6, 858566., 143239., "", 30532., 5.34, 4.57, 
  0.76, 1626., 62.96, 1.8776707*^7, 6.681, 30.6, 6.991, 4.625, 24055.588, 
  0.1, 466.792, 7.11, 7., 43.1, 98.999, 6.7, 73.6, 0.825}, 
 {"KAZ", "Asia", "Kazakhstan", "2021-04-25", 361575., 2741., 2853.714, 3315., 
  4., 3.429, 19256.571, 145.979, 151.982, 176.549, 0.213, 0.183, 1.05, "", 
  "", "", "", "", "", "", "", 57180., 9.943652*^6, 529.574, 3.045, 52243., 
  2.782, 0.055, 18.3, "tests performed", "", "", "", "", 26994., "", "", "", 
  1438., 62.96, 1.8776707*^7, 6.681, 30.6, 6.991, 4.625, 24055.588, 0.1, 
  466.792, 7.11, 7., 43.1, 98.999, 6.7, 73.6, 0.825}, 
 {"KAZ", "Asia", "Kazakhstan", "2021-04-26", 363871., 2296., 2818.714, 3322., 
  7., 4., 19378.851, 122.279, 150.118, 176.921, 0.373, 0.213, 1.04, "", "", 
  "", "", "", "", "", "", 42749., 9.986401*^6, 531.85, 2.277, 51688., 2.753, 
  0.055, 18.3, "tests performed", "", "", "", "", 31562., "", "", "", 1681., 
  62.96, 1.8776707*^7, 6.681, 30.6, 6.991, 4.625, 24055.588, 0.1, 466.792, 
  7.11, 7., 43.1, 98.999, 6.7, 73.6, 0.825}, {"KAZ", "Asia", "Kazakhstan", 
  "2021-04-27", 366709., 2838., 2819.714, 3326., 4., 4.143, 19529.995, 
  151.145, 150.171, 177.134, 0.213, 0.221, 1.03, "", "", "", "", "", "", "", 
  "", 25463., 1.0011864*^7, 533.207, 1.356, 51192., 2.726, 0.055, 18.2, 
  "tests performed", 1.133982*^6, 949451., 184531., "", 36129., 6.04, 5.06, 
  0.98, 1924., 62.96, 1.8776707*^7, 6.681, 30.6, 6.991, 4.625, 24055.588, 
  0.1, 466.792, 7.11, 7., 43.1, 98.999, 6.7, 73.6, 0.825}, 
 {"KAZ", "Asia", "Kazakhstan", "2021-04-28", 369704., 2995., 2816.714, 3331., 
  5., 4.286, 19689.501, 159.506, 150.011, 177.401, 0.266, 0.228, 1.03, "", 
  "", "", "", "", "", "", "", 52702., 1.0064566*^7, 536.013, 2.807, 50668., 
  2.698, 0.056, 18., "tests performed", 1.559836*^6, 1.293379*^6, 266457., 
  425854., 95239., 8.31, 6.89, 1.42, 5072., 62.96, 1.8776707*^7, 6.681, 30.6, 
  6.991, 4.625, 24055.588, 0.1, 466.792, 7.11, 7., 43.1, 98.999, 6.7, 73.6, 
  0.825}, {"KAZ", "Asia", "Kazakhstan", "2021-04-29", 372662., 2958., 
  2810.571, 3334., 3., 4.286, 19847.037, 157.536, 149.684, 177.56, 0.16, 
  0.228, 1.02, "", "", "", "", "", "", "", "", 63808., 1.0128374*^7, 539.412, 
  3.398, 50884., 2.71, 0.055, 18.1, "tests performed", "", "", "", "", 
  91244., "", "", "", 4859., 62.96, 1.8776707*^7, 6.681, 30.6, 6.991, 4.625, 
  24055.588, 0.1, 466.792, 7.11, 7., 43.1, 98.999, 6.7, 73.6, 0.825}, 
 {"KAZ", "Asia", "Kazakhstan", "2021-04-30", 375539., 2877., 2803., 3334., 
  0., 4.286, 20000.259, 153.222, 149.281, 177.56, 0., 0.228, 1.01, "", "", 
  "", "", "", "", "", "", 62019., 1.0190393*^7, 542.715, 3.303, 51680., 
  2.752, 0.054, 18.4, "tests performed", "", "", "", "", 92976., "", "", "", 
  4952., 62.96, 1.8776707*^7, 6.681, 30.6, 6.991, 4.625, 24055.588, 0.1, 
  466.792, 7.11, 7., 43.1, 98.999, 6.7, 73.6, 0.825}, 
 {"KAZ", "Asia", "Kazakhstan", "2021-05-01", 378441., 2902., 2801., 3341., 
  7., 4.286, 20154.812, 154.553, 149.174, 177.933, 0.373, 0.228, 1., "", "", 
  "", "", "", "", "", "", 61019., 1.0251412*^7, 545.964, 3.25, 52134., 2.777, 
  0.054, 18.6, "tests performed", "", "", "", "", 94707., "", "", "", 5044., 
  62.96, 1.8776707*^7, 6.681, 30.6, 6.991, 4.625, 24055.588, 0.1, 466.792, 
  7.11, 7., 43.1, 98.999, 6.7, 73.6, 0.825}, {"KAZ", "Asia", "Kazakhstan", 
  "2021-05-02", 381078., 2637., 2786.143, 3349., 8., 4.857, 20295.252, 
  140.44, 148.383, 178.359, 0.426, 0.259, 1., "", "", "", "", "", "", "", "", 
  55929., 1.0307341*^7, 548.943, 2.979, 51956., 2.767, 0.054, 18.6, 
  "tests performed", "", "", "", "", 93410., "", "", "", 4975., 62.96, 
  1.8776707*^7, 6.681, 30.6, 6.991, 4.625, 24055.588, 0.1, 466.792, 7.11, 7., 
  43.1, 98.999, 6.7, 73.6, 0.825}, {"KAZ", "Asia", "Kazakhstan", 
  "2021-05-03", 383164., 2086., 2756.143, 3352., 3., 4.286, 20406.347, 
  111.095, 146.785, 178.519, 0.16, 0.228, 0.99, "", "", "", "", "", "", "", 
  "", 35417., 1.0342758*^7, 550.829, 1.886, 50908., 2.711, 0.054, 18.5, 
  "tests performed", "", "", "", "", 92112., "", "", "", 4906., 62.96, 
  1.8776707*^7, 6.681, 30.6, 6.991, 4.625, 24055.588, 0.1, 466.792, 7.11, 7., 
  43.1, 98.999, 6.7, 73.6, 0.825}, {"KAZ", "Asia", "Kazakhstan", 
  "2021-05-04", 385491., 2327., 2683.143, 3357., 5., 4.429, 20530.277, 
  123.93, 142.897, 178.785, 0.266, 0.236, 0.98, "", "", "", "", "", "", "", 
  "", 24904., 1.0367662*^7, 552.155, 1.326, 50828., 2.707, 0.053, 18.9, 
  "tests performed", 1.769678*^6, 1.422204*^6, 347474., "", 90814., 9.42, 
  7.57, 1.85, 4837., 68.52, 1.8776707*^7, 6.681, 30.6, 6.991, 4.625, 
  24055.588, 0.1, 466.792, 7.11, 7., 43.1, 98.999, 6.7, 73.6, 0.825}, 
 {"KAZ", "Asia", "Kazakhstan", "2021-05-05", 388111., 2620., 2629.571, 3363., 
  6., 4.571, 20669.812, 139.535, 140.044, 179.105, 0.32, 0.243, 0.98, "", "", 
  "", "", "", "", "", "", 37425., 1.0405087*^7, 554.149, 1.993, 48646., 
  2.591, 0.054, 18.5, "tests performed", 2.025911*^6, 1.565681*^6, 460230., 
  256233., 66582., 10.79, 8.34, 2.45, 3546., 68.52, 1.8776707*^7, 6.681, 
  30.6, 6.991, 4.625, 24055.588, 0.1, 466.792, 7.11, 7., 43.1, 98.999, 6.7, 
  73.6, 0.825}, {"KAZ", "Asia", "Kazakhstan", "2021-05-06", 391052., 2941., 
  2627.143, 3369., 6., 5., 20826.442, 156.63, 139.915, 179.424, 0.32, 0.266, 
  0.97, "", "", "", "", "", "", "", "", 50371., 1.0455458*^7, 556.831, 2.683, 
  46726., 2.489, 0.056, 17.8, "tests performed", "", "", "", "", 71087., "", 
  "", "", 3786., 68.52, 1.8776707*^7, 6.681, 30.6, 6.991, 4.625, 24055.588, 
  0.1, 466.792, 7.11, 7., 43.1, 98.999, 6.7, 73.6, 0.825}, 
 {"KAZ", "Asia", "Kazakhstan", "2021-05-07", 393639., 2587., 2585.714, 3369., 
  0., 5., 20964.219, 137.777, 137.709, 179.424, 0., 0.266, 0.97, "", "", "", 
  "", "", "", "", "", "", "", "", "", 45453., 2.421, 0.057, 17.6, 
  "tests performed", 2.158924*^6, 1.634939*^6, 523985., "", 75592., 11.5, 
  8.71, 2.79, 4026., 68.52, 1.8776707*^7, 6.681, 30.6, 6.991, 4.625, 
  24055.588, 0.1, 466.792, 7.11, 7., 43.1, 98.999, 6.7, 73.6, 0.825}, 
 {"KAZ", "Asia", "Kazakhstan", "2021-05-08", 396130., 2491., 2527., 3371., 
  2., 4.286, 21096.883, 132.664, 134.582, 179.531, 0.107, 0.228, 0.96, "", 
  "", "", "", "", "", "", "", "", 1.0561671*^7, 562.488, "", 44323., 2.361, 
  0.057, 17.5, "tests performed", "", "", "", "", 81193., "", "", "", 4324., 
  68.52, 1.8776707*^7, 6.681, 30.6, 6.991, 4.625, 24055.588, 0.1, 466.792, 
  7.11, 7., 43.1, 98.999, 6.7, 73.6, 0.825}, {"KAZ", "Asia", "Kazakhstan", 
  "2021-05-09", 398272., 2142., 2456.286, 3371., 0., 3.143, 21210.961, 
  114.078, 130.816, 179.531, 0., 0.167, 0.96, "", "", "", "", "", "", "", "", 
  37608., 1.0599279*^7, 564.491, 2.003, 41705., 2.221, 0.059, 17., 
  "tests performed", "", "", "", "", 86794., "", "", "", 4622., 68.52, 
  1.8776707*^7, 6.681, 30.6, 6.991, 4.625, 24055.588, 0.1, 466.792, 7.11, 7., 
  43.1, 98.999, 6.7, 73.6, 0.825}, {"KAZ", "Asia", "Kazakhstan", 
  "2021-05-10", 398295., 23., 2161.571, 3372., 1., 2.857, 21212.186, 1.225, 
  115.12, 179.584, 0.053, 0.152, 0.95, "", "", "", "", "", "", "", "", 
  31984., 1.0631263*^7, 566.194, 1.703, 41215., 2.195, 0.052, 19.1, 
  "tests performed", "", "", "", "", 92395., "", "", "", 4921., 62.96, 
  1.8776707*^7, 6.681, 30.6, 6.991, 4.625, 24055.588, 0.1, 466.792, 7.11, 7., 
  43.1, 98.999, 6.7, 73.6, 0.825}, {"KAZ", "Asia", "Kazakhstan", 
  "2021-05-11", 401892., 3597., 2343., 3382., 10., 3.571, 21403.753, 191.567, 
  124.782, 180.117, 0.533, 0.19, 0.96, "", "", "", "", "", "", "", "", 
  23051., 1.0654314*^7, 567.422, 1.228, 40950., 2.181, 0.057, 17.5, 
  "tests performed", 2.455655*^6, 1.757407*^6, 698248., "", 97997., 13.08, 
  9.36, 3.72, 5219., 62.96, 1.8776707*^7, 6.681, 30.6, 6.991, 4.625, 
  24055.588, 0.1, 466.792, 7.11, 7., 43.1, 98.999, 6.7, 73.6, 0.825}, 
 {"KAZ", "Asia", "Kazakhstan", "2021-05-12", 404348., 2456., 2319.571, 3387., 
  5., 3.429, 21534.553, 130.8, 123.535, 180.383, 0.266, 0.183, 0.95, "", "", 
  "", "", "", "", "", "", 36799., 1.0691113*^7, 569.382, 1.96, 40861., 2.176, 
  0.057, 17.6, "tests performed", "", "", "", "", 64116., "", "", "", 3415., 
  62.96, 1.8776707*^7, 6.681, 30.6, 6.991, 4.625, 24055.588, 0.1, 466.792, 
  7.11, 7., 43.1, 98.999, 6.7, 73.6, 0.825}, {"KAZ", "Asia", "Kazakhstan", 
  "2021-05-13", 407024., 2676., 2281.714, 3391., 4., 3.143, 21677.07, 
  142.517, 121.518, 180.596, 0.213, 0.167, 0.95, "", "", "", "", "", "", "", 
  "", 58711., 1.0749824*^7, 572.508, 3.127, 42052., 2.24, 0.054, 18.4, 
  "tests performed", "", "", "", "", 57339., "", "", "", 3054., 62.96, 
  1.8776707*^7, 6.681, 30.6, 6.991, 4.625, 24055.588, 0.1, 466.792, 7.11, 7., 
  43.1, 98.999, 6.7, 73.6, 0.825}, {"KAZ", "Asia", "Kazakhstan", 
  "2021-05-14", 409659., 2635., 2288.571, 3392., 1., 3.286, 21817.404, 
  140.333, 121.884, 180.649, 0.053, 0.175, 0.95, "", "", "", "", "", "", "", 
  "", 60786., 1.081061*^7, 575.746, 3.237, 43149., 2.298, 0.053, 18.9, 
  "tests performed", 2.51286*^6, 1.790356*^6, 722504., "", 50562., 13.38, 
  9.53, 3.85, 2693., 62.96, 1.8776707*^7, 6.681, 30.6, 6.991, 4.625, 
  24055.588, 0.1, 466.792, 7.11, 7., 43.1, 98.999, 6.7, 73.6, 0.825}, 
 {"KAZ", "Asia", "Kazakhstan", "2021-05-15", 412236., 2577., 2300.857, 3394., 
  2., 3.286, 21954.648, 137.245, 122.538, 180.756, 0.107, 0.175, 0.94, "", 
  "", "", "", "", "", "", "", 62293., 1.0872903*^7, 579.063, 3.318, 44462., 
  2.368, 0.052, 19.3, "tests performed", 2.564012*^6, 1.820146*^6, 743866., 
  51152., 47272., 13.66, 9.69, 3.96, 2518., 62.96, 1.8776707*^7, 6.681, 30.6, 
  6.991, 4.625, 24055.588, 0.1, 466.792, 7.11, 7., 43.1, 98.999, 6.7, 73.6, 
  0.825}, {"KAZ", "Asia", "Kazakhstan", "2021-05-16", 414325., 2089., 
  2293.286, 3394., 0., 3.286, 22065.903, 111.255, 122.135, 180.756, 0., 
  0.175, 0.94, "", "", "", "", "", "", "", "", 54475., 1.0927378*^7, 581.965, 
  2.901, 46871., 2.496, 0.049, 20.4, "tests performed", 2.590798*^6, 
  1.836821*^6, 753977., 26786., 40501., 13.8, 9.78, 4.02, 2157., 62.96, 
  1.8776707*^7, 6.681, 30.6, 6.991, 4.625, 24055.588, 0.1, 466.792, 7.11, 7., 
  43.1, 98.999, 6.7, 73.6, 0.825}, {"KAZ", "Asia", "Kazakhstan", 
  "2021-05-17", 414345., 20., 2292.857, 3400., 6., 4., 22066.968, 1.065, 
  122.112, 181.075, 0.32, 0.213, 0.93, "", "", "", "", "", "", "", "", 
  62293., 1.0989671*^7, 585.282, 3.318, 51201., 2.727, 0.045, 22.3, 
  "tests performed", 2.603997*^6, 1.844938*^6, 759059., 13199., 31789., 
  13.87, 9.83, 4.04, 1693., 62.96, 1.8776707*^7, 6.681, 30.6, 6.991, 4.625, 
  24055.588, 0.1, 466.792, 7.11, 7., 43.1, 98.999, 6.7, 73.6, 0.825}, 
 {"KAZ", "Asia", "Kazakhstan", "2021-05-18", 418201., 3856., 2329.857, 3403., 
  3., 3., 22272.329, 205.361, 124.082, 181.235, 0.16, 0.16, 0.94, "", "", "", 
  "", "", "", "", "", 25281., 1.1014952*^7, 586.629, 1.346, 51520., 2.744, 
  0.045, 22.1, "tests performed", 2.650169*^6, 1.871823*^6, 778346., 46172., 
  27788., 14.11, 9.97, 4.15, 1480., 62.96, 1.8776707*^7, 6.681, 30.6, 6.991, 
  4.625, 24055.588, 0.1, 466.792, 7.11, 7., 43.1, 98.999, 6.7, 73.6, 0.825}, 
 {"KAZ", "Asia", "Kazakhstan", "2021-05-19", 420863., 2662., 2359.286, 3409., 
  6., 3.143, 22414.101, 141.771, 125.65, 181.555, 0.32, 0.167, 0.93, "", "", 
  "", "", "", "", "", "", 50238., 1.106519*^7, 589.304, 2.676, 53440., 2.846, 
  0.044, 22.7, "tests performed", 2.700694*^6, 1.898604*^6, 802090., 50525., 
  32282., 14.38, 10.11, 4.27, 1719., 62.96, 1.8776707*^7, 6.681, 30.6, 6.991, 
  4.625, 24055.588, 0.1, 466.792, 7.11, 7., 43.1, 98.999, 6.7, 73.6, 0.825}, 
 {"KAZ", "Asia", "Kazakhstan", "2021-05-20", 423130., 2267., 2300.857, 3409., 
  0., 2.571, 22534.835, 120.735, 122.538, 181.555, 0., 0.137, 0.92, "", "", 
  "", "", "", "", "", "", 55827., 1.1121017*^7, 592.277, 2.973, 53028., 
  2.824, 0.043, 23., "tests performed", 2.754555*^6, 1.923303*^6, 831252., 
  53861., 37252., 14.67, 10.24, 4.43, 1984., 62.96, 1.8776707*^7, 6.681, 
  30.6, 6.991, 4.625, 24055.588, 0.1, 466.792, 7.11, 7., 43.1, 98.999, 6.7, 
  73.6, 0.825}, {"KAZ", "Asia", "Kazakhstan", "2021-05-21", 425397., 2267., 
  2248.286, 3409., 0., 2.429, 22655.57, 120.735, 119.738, 181.555, 0., 0.129, 
  0.91, "", "", "", "", "", "", "", "", 49497., 1.1170514*^7, 594.913, 2.636, 
  51415., 2.738, 0.044, 22.9, "tests performed", 2.808926*^6, 1.943409*^6, 
  865517., 54371., 42295., 14.96, 10.35, 4.61, 2253., 62.96, 1.8776707*^7, 
  6.681, 30.6, 6.991, 4.625, 24055.588, 0.1, 466.792, 7.11, 7., 43.1, 98.999, 
  6.7, 73.6, 0.825}, {"KAZ", "Asia", "Kazakhstan", "2021-05-22", 427873., 
  2476., 2233.857, 3423., 14., 4.143, 22787.436, 131.866, 118.97, 182.3, 
  0.746, 0.221, 0.91, "", "", "", "", "", "", "", "", 50055., 1.1220569*^7, 
  597.579, 2.666, 49667., 2.645, 0.045, 22.2, "tests performed", 2.872258*^6, 
  1.969033*^6, 903225., 63332., 44035., 15.3, 10.49, 4.81, 2345., 62.96, 
  1.8776707*^7, 6.681, 30.6, 6.991, 4.625, 24055.588, 0.1, 466.792, 7.11, 7., 
  43.1, 98.999, 6.7, 73.6, 0.825}, {"KAZ", "Asia", "Kazakhstan", 
  "2021-05-23", 429720., 1847., 2199.286, 3428., 5., 4.857, 22885.802, 
  98.367, 117.128, 182.567, 0.266, 0.259, 0.9, "", "", "", "", "", "", "", 
  "", 50380., 1.1270949*^7, 600.262, 2.683, 49082., 2.614, 0.045, 22.3, 
  "tests performed", 2.902678*^6, 1.984761*^6, 917917., 30420., 44554., 
  15.46, 10.57, 4.89, 2373., 62.96, 1.8776707*^7, 6.681, 30.6, 6.991, 4.625, 
  24055.588, 0.1, 466.792, 7.11, 7., 43.1, 98.999, 6.7, 73.6, 0.825}, 
 {"KAZ", "Asia", "Kazakhstan", "2021-05-24", 431288., 1568., 2420.429, 3429., 
  1., 4.143, 22969.31, 83.508, 128.906, 182.62, 0.053, 0.221, 0.89, "", "", 
  "", "", "", "", "", "", 38336., 1.1309285*^7, 602.304, 2.042, 45659., 
  2.432, 0.053, 18.9, "tests performed", 2.91465*^6, 1.991219*^6, 923431., 
  11972., 44379., 15.52, 10.6, 4.92, 2364., 62.96, 1.8776707*^7, 6.681, 30.6, 
  6.991, 4.625, 24055.588, 0.1, 466.792, 7.11, 7., 43.1, 98.999, 6.7, 73.6, 
  0.825}, {"KAZ", "Asia", "Kazakhstan", "2021-05-25", 433148., 1860., 
  2135.286, 3433., 4., 4.286, 23068.369, 99.059, 113.72, 182.833, 0.213, 
  0.228, 0.88, "", "", "", "", "", "", "", "", 23290., 1.1332575*^7, 603.544, 
  1.24, 45375., 2.417, 0.047, 21.3, "tests performed", 2.964855*^6, 
  2.015053*^6, 949802., 50205., 44955., 15.79, 10.73, 5.06, 2394., 62.96, 
  1.8776707*^7, 6.681, 30.6, 6.991, 4.625, 24055.588, 0.1, 466.792, 7.11, 7., 
  43.1, 98.999, 6.7, 73.6, 0.825}, {"KAZ", "Asia", "Kazakhstan", 
  "2021-05-26", 435104., 1956., 2034.429, 3433., 0., 3.429, 23172.54, 
  104.172, 108.349, 182.833, 0., 0.183, 0.87, "", "", "", "", "", "", "", "", 
  47610., 1.1380185*^7, 606.08, 2.536, 44999., 2.397, 0.045, 22.1, 
  "tests performed", 3.009654*^6, 2.035781*^6, 973873., 44799., 44137., 
  16.03, 10.84, 5.19, 2351., 62.96, 1.8776707*^7, 6.681, 30.6, 6.991, 4.625, 
  24055.588, 0.1, 466.792, 7.11, 7., 43.1, 98.999, 6.7, 73.6, 0.825}, 
 {"KAZ", "Asia", "Kazakhstan", "2021-05-27", 436931., 1827., 1971.571, 3435., 
  2., 3.714, 23269.842, 97.301, 105.001, 182.939, 0.107, 0.198, 0.87, "", "", 
  "", "", "", "", "", "", 148586., 1.1528771*^7, 613.993, 7.913, 58251., 
  3.102, 0.034, 29.5, "tests performed", 3.097941*^6, 2.076841*^6, 1.0211*^6, 
  88287., 49055., 16.5, 11.06, 5.44, 2613., 62.96, 1.8776707*^7, 6.681, 30.6, 
  6.991, 4.625, 24055.588, 0.1, 466.792, 7.11, 7., 43.1, 98.999, 6.7, 73.6, 
  0.825}, {"KAZ", "Asia", "Kazakhstan", "2021-05-28", 438619., 1688., 
  1888.857, 3435., 0., 3.714, 23359.74, 89.899, 100.596, 182.939, 0., 0.198, 
  0.86, "", "", "", "", "", "", "", "", "", "", "", "", "", "", "", "", "", 
  "", "", "", "", 44361., "", "", "", 2363., 62.96, 1.8776707*^7, 6.681, 
  30.6, 6.991, 4.625, 24055.588, 0.1, 466.792, 7.11, 7., 43.1, 98.999, 6.7, 
  73.6, 0.825}, {"KAZ", "Asia", "Kazakhstan", "2021-05-29", 438715., 96., 
  1548.857, 3442., 7., 2.714, 23364.853, 5.113, 82.488, 183.312, 0.373, 
  0.145, 0.86, "", "", "", "", "", "", "", "", "", "", "", "", "", "", "", 
  "", "", 3.140963*^6, 2.098481*^6, 1.042482*^6, "", 38386., 16.73, 11.18, 
  5.55, 2044., 62.96, 1.8776707*^7, 6.681, 30.6, 6.991, 4.625, 24055.588, 
  0.1, 466.792, 7.11, 7., 43.1, 98.999, 6.7, 73.6, 0.825}, 
 {"KAZ", "Asia", "Kazakhstan", "2021-05-30", 441774., 3059., 1722., 3448., 
  6., 2.857, 23527.768, 162.915, 91.709, 183.632, 0.32, 0.152, 0.86, "", "", 
  "", "", "", "", "", "", "", "", "", "", "", "", "", "", "", "", "", "", "", 
  36117., "", "", "", 1924., 62.96, 1.8776707*^7, 6.681, 30.6, 6.991, 4.625, 
  24055.588, 0.1, 466.792, 7.11, 7., 43.1, 98.999, 6.7, 73.6, 0.825}, 
 {"KAZ", "Asia", "Kazakhstan", "2021-05-31", 442935., 1161., 1663.857, 3453., 
  5., 3.429, 23589.6, 61.832, 88.613, 183.898, 0.266, 0.183, 0.85, "", "", 
  "", "", "", "", "", "", "", "", "", "", "", "", "", "", "", 3.170032*^6, 
  2.114112*^6, 1.05592*^6, "", 36483., 16.88, 11.26, 5.62, 1943., 62.96, 
  1.8776707*^7, 6.681, 30.6, 6.991, 4.625, 24055.588, 0.1, 466.792, 7.11, 7., 
  43.1, 98.999, 6.7, 73.6, 0.825}, {"KAZ", "Asia", "Kazakhstan", 
  "2021-06-01", 444377., 1442., 1604.143, 3456., 3., 3.286, 23666.397, 
  76.797, 85.433, 184.058, 0.16, 0.175, 0.85, "", "", "", "", "", "", "", "", 
  "", "", "", "", "", "", "", "", "", 3.206473*^6, 2.131519*^6, 1.074954*^6, 
  36441., 34517., 17.08, 11.35, 5.72, 1838., 62.96, 1.8776707*^7, 6.681, 
  30.6, 6.991, 4.625, 24055.588, 0.1, 466.792, 7.11, 7., 43.1, 98.999, 6.7, 
  73.6, 0.825}, {"KAZ", "Asia", "Kazakhstan", "2021-06-02", 445762., 1385., 
  1522.571, 3456., 0., 3.286, 23740.158, 73.762, 81.088, 184.058, 0., 0.175, 
  0.84, "", "", "", "", "", "", "", "", "", "", "", "", "", "", "", "", "", 
  3.241998*^6, 2.145688*^6, 1.09631*^6, 35525., 33192., 17.27, 11.43, 5.84, 
  1768., 62.96, 1.8776707*^7, 6.681, 30.6, 6.991, 4.625, 24055.588, 0.1, 
  466.792, 7.11, 7., 43.1, 98.999, 6.7, 73.6, 0.825}, 
 {"KAZ", "Asia", "Kazakhstan", "2021-06-03", 447275., 1513., 1477.714, 3467., 
  11., 4.571, 23820.737, 80.579, 78.699, 184.644, 0.586, 0.243, 0.84, "", "", 
  "", "", "", "", "", "", "", "", "", "", "", "", "", "", "", 3.276918*^6, 
  2.158946*^6, 1.117972*^6, 34920., 25568., 17.45, 11.5, 5.95, 1362., 62.96, 
  1.8776707*^7, 6.681, 30.6, 6.991, 4.625, 24055.588, 0.1, 466.792, 7.11, 7., 
  43.1, 98.999, 6.7, 73.6, 0.825}, {"KAZ", "Asia", "Kazakhstan", 
  "2021-06-04", 448578., 1303., 1422.714, 3468., 1., 4.714, 23890.132, 
  69.394, 75.77, 184.697, 0.053, 0.251, 0.83, "", "", "", "", "", "", "", "", 
  "", "", "", "", "", "", "", "", "", 3.32362*^6, 2.181389*^6, 1.142231*^6, 
  46702., 29167., 17.7, 11.62, 6.08, 1553., 62.96, 1.8776707*^7, 6.681, 30.6, 
  6.991, 4.625, 24055.588, 0.1, 466.792, 7.11, 7., 43.1, 98.999, 6.7, 73.6, 
  0.825}, {"KAZ", "Asia", "Kazakhstan", "2021-06-05", 449858., 1280., 
  1591.857, 3471., 3., 4.143, 23958.301, 68.17, 84.778, 184.857, 0.16, 0.221, 
  0.83, "", "", "", "", "", "", "", "", "", "", "", "", "", "", "", "", "", 
  3.375005*^6, 2.208974*^6, 1.166031*^6, 51385., 33435., 17.97, 11.76, 6.21, 
  1781., 62.96, 1.8776707*^7, 6.681, 30.6, 6.991, 4.625, 24055.588, 0.1, 
  466.792, 7.11, 7., 43.1, 98.999, 6.7, 73.6, 0.825}, 
 {"KAZ", "Asia", "Kazakhstan", "2021-06-06", 450868., 1010., 1299.143, 3473., 
  2., 3.571, 24012.091, 53.79, 69.189, 184.963, 0.107, 0.19, 0.83, "", "", 
  "", "", "", "", "", "", "", "", "", "", "", "", "", "", "", 3.409522*^6, 
  2.230018*^6, 1.179504*^6, 34517., 36289., 18.16, 11.88, 6.28, 1933., "", 
  1.8776707*^7, 6.681, 30.6, 6.991, 4.625, 24055.588, 0.1, 466.792, 7.11, 7., 
  43.1, 98.999, 6.7, 73.6, 0.825}, {"KAZ", "Asia", "Kazakhstan", 
  "2021-06-07", 451641., 773., 1243.714, 3479., 6., 3.714, 24053.259, 41.168, 
  66.237, 185.283, 0.32, 0.198, "", "", "", "", "", "", "", "", "", "", "", 
  "", "", "", "", "", "", "", 3.43524*^6, 2.247776*^6, 1.187464*^6, 25718., 
  37887., 18.3, 11.97, 6.32, 2018., "", 1.8776707*^7, 6.681, 30.6, 6.991, 
  4.625, 24055.588, 0.1, 466.792, 7.11, 7., 43.1, 98.999, 6.7, 73.6, 0.825}, 
 {"KEN", "Africa", "Kenya", "2020-03-06", "", "", "", "", "", "", "", "", "", 
  "", "", "", "", "", "", "", "", "", "", "", "", "", 31., 0.001, "", "", "", 
  "", "", "samples tested", "", "", "", "", "", "", "", "", "", 13.89, 
  5.37713*^7, 87.324, 20., 2.686, 1.528, 2993.028, 36.8, 218.637, 2.92, 1.2, 
  20.4, 24.651, 1.4, 66.7, 0.601}, {"KEN", "Africa", "Kenya", "2020-03-07", 
  "", "", "", "", "", "", "", "", "", "", "", "", "", "", "", "", "", "", "", 
  "", "", "", "", "", "", "", "", "", "", "samples tested", "", "", "", "", 
  "", "", "", "", "", 13.89, 5.37713*^7, 87.324, 20., 2.686, 1.528, 2993.028, 
  36.8, 218.637, 2.92, 1.2, 20.4, 24.651, 1.4, 66.7, 0.601}, 
 {"KEN", "Africa", "Kenya", "2020-03-08", "", "", "", "", "", "", "", "", "", 
  "", "", "", "", "", "", "", "", "", "", "", "", "", "", "", "", "", "", "", 
  "", "samples tested", "", "", "", "", "", "", "", "", "", 13.89, 
  5.37713*^7, 87.324, 20., 2.686, 1.528, 2993.028, 36.8, 218.637, 2.92, 1.2, 
  20.4, 24.651, 1.4, 66.7, 0.601}, {"KEN", "Africa", "Kenya", "2020-03-09", 
  "", "", "", "", "", "", "", "", "", "", "", "", "", "", "", "", "", "", "", 
  "", "", "", "", "", "", "", "", "", "", "samples tested", "", "", "", "", 
  "", "", "", "", "", 13.89, 5.37713*^7, 87.324, 20., 2.686, 1.528, 2993.028, 
  36.8, 218.637, 2.92, 1.2, 20.4, 24.651, 1.4, 66.7, 0.601}, 
 {"KEN", "Africa", "Kenya", "2020-03-10", "", "", "", "", "", "", "", "", "", 
  "", "", "", "", "", "", "", "", "", "", "", "", "", "", "", "", "", "", "", 
  "", "samples tested", "", "", "", "", "", "", "", "", "", 13.89, 
  5.37713*^7, 87.324, 20., 2.686, 1.528, 2993.028, 36.8, 218.637, 2.92, 1.2, 
  20.4, 24.651, 1.4, 66.7, 0.601}, {"KEN", "Africa", "Kenya", "2020-03-11", 
  "", "", "", "", "", "", "", "", "", "", "", "", "", "", "", "", "", "", "", 
  "", "", "", "", "", "", "", "", "", "", "samples tested", "", "", "", "", 
  "", "", "", "", "", 13.89, 5.37713*^7, 87.324, 20., 2.686, 1.528, 2993.028, 
  36.8, 218.637, 2.92, 1.2, 20.4, 24.651, 1.4, 66.7, 0.601}, 
 {"KEN", "Africa", "Kenya", "2020-03-12", "", "", "", "", "", "", "", "", "", 
  "", "", "", "", "", "", "", "", "", "", "", "", "", "", "", "", "", "", "", 
  "", "samples tested", "", "", "", "", "", "", "", "", "", 13.89, 
  5.37713*^7, 87.324, 20., 2.686, 1.528, 2993.028, 36.8, 218.637, 2.92, 1.2, 
  20.4, 24.651, 1.4, 66.7, 0.601}, {"KEN", "Africa", "Kenya", "2020-03-13", 
  1., 1., "", "", "", "", 0.019, 0.019, "", "", "", "", "", "", "", "", "", 
  "", "", "", "", "", "", "", "", 7., 0., "", "", "samples tested", "", "", 
  "", "", "", "", "", "", "", 36.11, 5.37713*^7, 87.324, 20., 2.686, 1.528, 
  2993.028, 36.8, 218.637, 2.92, 1.2, 20.4, 24.651, 1.4, 66.7, 0.601}, 
 {"KEN", "Africa", "Kenya", "2020-03-14", 1., 0., "", "", "", "", 0.019, 0., 
  "", "", "", "", "", "", "", "", "", "", "", "", "", "", "", "", "", 7., 0., 
  "", "", "samples tested", "", "", "", "", "", "", "", "", "", 36.11, 
  5.37713*^7, 87.324, 20., 2.686, 1.528, 2993.028, 36.8, 218.637, 2.92, 1.2, 
  20.4, 24.651, 1.4, 66.7, 0.601}, {"KEN", "Africa", "Kenya", "2020-03-15", 
  3., 2., "", "", "", "", 0.056, 0.037, "", "", "", "", "", "", "", "", "", 
  "", "", "", "", "", "", "", "", 7., 0., "", "", "samples tested", "", "", 
  "", "", "", "", "", "", "", 50.93, 5.37713*^7, 87.324, 20., 2.686, 1.528, 
  2993.028, 36.8, 218.637, 2.92, 1.2, 20.4, 24.651, 1.4, 66.7, 0.601}, 
 {"KEN", "Africa", "Kenya", "2020-03-16", 3., 0., "", "", "", "", 0.056, 0., 
  "", "", "", "", "", "", "", "", "", "", "", "", "", "", "", "", "", 7., 0., 
  "", "", "samples tested", "", "", "", "", "", "", "", "", "", 50.93, 
  5.37713*^7, 87.324, 20., 2.686, 1.528, 2993.028, 36.8, 218.637, 2.92, 1.2, 
  20.4, 24.651, 1.4, 66.7, 0.601}, {"KEN", "Africa", "Kenya", "2020-03-17", 
  3., 0., "", "", "", "", 0.056, 0., "", "", "", "", "", "", "", "", "", "", 
  "", "", "", "", 111., 0.002, "", 7., 0., "", "", "samples tested", "", "", 
  "", "", "", "", "", "", "", 59.26, 5.37713*^7, 87.324, 20., 2.686, 1.528, 
  2993.028, 36.8, 218.637, 2.92, 1.2, 20.4, 24.651, 1.4, 66.7, 0.601}, 
 {"KEN", "Africa", "Kenya", "2020-03-18", 3., 0., 0.429, "", "", 0., 0.056, 
  0., 0.008, "", "", 0., "", "", "", "", "", "", "", "", "", 21., 132., 
  0.002, 0., 9., 0., 0.048, 21., "samples tested", "", "", "", "", "", "", 
  "", "", "", 59.26, 5.37713*^7, 87.324, 20., 2.686, 1.528, 2993.028, 36.8, 
  218.637, 2.92, 1.2, 20.4, 24.651, 1.4, 66.7, 0.601}, 
 {"KEN", "Africa", "Kenya", "2020-03-19", 7., 4., 1., "", "", 0., 0.13, 
  0.074, 0.019, "", "", 0., "", "", "", "", "", "", "", "", "", 41., 173., 
  0.003, 0.001, 14., 0., 0.071, 14., "samples tested", "", "", "", "", "", 
  "", "", "", "", 59.26, 5.37713*^7, 87.324, 20., 2.686, 1.528, 2993.028, 
  36.8, 218.637, 2.92, 1.2, 20.4, 24.651, 1.4, 66.7, 0.601}, 
 {"KEN", "Africa", "Kenya", "2020-03-20", 7., 0., 0.857, "", "", 0., 0.13, 
  0., 0.016, "", "", 0., "", "", "", "", "", "", "", "", "", "", "", "", "", 
  22., 0., 0.039, 25.7, "samples tested", "", "", "", "", "", "", "", "", "", 
  68.52, 5.37713*^7, 87.324, 20., 2.686, 1.528, 2993.028, 36.8, 218.637, 
  2.92, 1.2, 20.4, 24.651, 1.4, 66.7, 0.601}, 
 {"KEN", "Africa", "Kenya", "2020-03-21", 7., 0., 0.857, "", "", 0., 0.13, 
  0., 0.016, "", "", 0., "", "", "", "", "", "", "", "", "", "", "", "", "", 
  29., 0.001, 0.03, 33.8, "samples tested", "", "", "", "", "", "", "", "", 
  "", 68.52, 5.37713*^7, 87.324, 20., 2.686, 1.528, 2993.028, 36.8, 218.637, 
  2.92, 1.2, 20.4, 24.651, 1.4, 66.7, 0.601}, 
 {"KEN", "Africa", "Kenya", "2020-03-22", 15., 8., 1.714, "", "", 0., 0.279, 
  0.149, 0.032, "", "", 0., "", "", "", "", "", "", "", "", "", "", "", "", 
  "", 37., 0.001, 0.046, 21.6, "samples tested", "", "", "", "", "", "", "", 
  "", "", 68.52, 5.37713*^7, 87.324, 20., 2.686, 1.528, 2993.028, 36.8, 
  218.637, 2.92, 1.2, 20.4, 24.651, 1.4, 66.7, 0.601}, 
 {"KEN", "Africa", "Kenya", "2020-03-23", 16., 1., 1.857, "", "", 0., 0.298, 
  0.019, 0.035, "", "", 0., "", "", "", "", "", "", "", "", "", "", "", "", 
  "", 45., 0.001, 0.041, 24.2, "samples tested", "", "", "", "", "", "", "", 
  "", "", 68.52, 5.37713*^7, 87.324, 20., 2.686, 1.528, 2993.028, 36.8, 
  218.637, 2.92, 1.2, 20.4, 24.651, 1.4, 66.7, 0.601}, 
 {"KEN", "Africa", "Kenya", "2020-03-24", 25., 9., 3.143, "", "", 0., 0.465, 
  0.167, 0.058, "", "", 0., "", "", "", "", "", "", "", "", "", "", "", "", 
  "", 52., 0.001, 0.06, 16.5, "samples tested", "", "", "", "", "", "", "", 
  "", "", 72.22, 5.37713*^7, 87.324, 20., 2.686, 1.528, 2993.028, 36.8, 
  218.637, 2.92, 1.2, 20.4, 24.651, 1.4, 66.7, 0.601}, 
 {"KEN", "Africa", "Kenya", "2020-03-25", 28., 3., 3.571, "", "", 0., 0.521, 
  0.056, 0.066, "", "", 0., "", "", "", "", "", "", "", "", "", "", "", "", 
  "", 58., 0.001, 0.062, 16.2, "samples tested", "", "", "", "", "", "", "", 
  "", "", 72.22, 5.37713*^7, 87.324, 20., 2.686, 1.528, 2993.028, 36.8, 
  218.637, 2.92, 1.2, 20.4, 24.651, 1.4, 66.7, 0.601}, 
 {"KEN", "Africa", "Kenya", "2020-03-26", 31., 3., 3.429, 1., 1., 0.143, 
  0.577, 0.056, 0.064, 0.019, 0.019, 0.003, "", "", "", "", "", "", "", "", 
  "", "", 600., 0.011, "", 61., 0.001, 0.056, 17.8, "samples tested", "", "", 
  "", "", "", "", "", "", "", 72.22, 5.37713*^7, 87.324, 20., 2.686, 1.528, 
  2993.028, 36.8, 218.637, 2.92, 1.2, 20.4, 24.651, 1.4, 66.7, 0.601}, 
 {"KEN", "Africa", "Kenya", "2020-03-27", 31., 0., 3.429, 1., 0., 0.143, 
  0.577, 0., 0.064, 0.019, 0., 0.003, "", "", "", "", "", "", "", "", "", "", 
  "", "", "", 69., 0.001, 0.05, 20.1, "samples tested", "", "", "", "", "", 
  "", "", "", "", 87.04, 5.37713*^7, 87.324, 20., 2.686, 1.528, 2993.028, 
  36.8, 218.637, 2.92, 1.2, 20.4, 24.651, 1.4, 66.7, 0.601}, 
 {"KEN", "Africa", "Kenya", "2020-03-28", 38., 7., 4.429, 1., 0., 0.143, 
  0.707, 0.13, 0.082, 0.019, 0., 0.003, "", "", "", "", "", "", "", "", "", 
  "", 833., 0.015, "", 77., 0.001, 0.058, 17.4, "samples tested", "", "", "", 
  "", "", "", "", "", "", 87.04, 5.37713*^7, 87.324, 20., 2.686, 1.528, 
  2993.028, 36.8, 218.637, 2.92, 1.2, 20.4, 24.651, 1.4, 66.7, 0.601}, 
 {"KEN", "Africa", "Kenya", "2020-03-29", 42., 4., 3.857, 1., 0., 0.143, 
  0.781, 0.074, 0.072, 0.019, 0., 0.003, "", "", "", "", "", "", "", "", "", 
  69., 902., 0.017, 0.001, 78., 0.001, 0.049, 20.2, "samples tested", "", "", 
  "", "", "", "", "", "", "", 87.04, 5.37713*^7, 87.324, 20., 2.686, 1.528, 
  2993.028, 36.8, 218.637, 2.92, 1.2, 20.4, 24.651, 1.4, 66.7, 0.601}, 
 {"KEN", "Africa", "Kenya", "2020-03-30", 50., 8., 4.857, 1., 0., 0.143, 
  0.93, 0.149, 0.09, 0.019, 0., 0.003, "", "", "", "", "", "", "", "", "", 
  172., 1074., 0.02, 0.003, 94., 0.002, 0.052, 19.4, "samples tested", "", 
  "", "", "", "", "", "", "", "", 87.04, 5.37713*^7, 87.324, 20., 2.686, 
  1.528, 2993.028, 36.8, 218.637, 2.92, 1.2, 20.4, 24.651, 1.4, 66.7, 0.601}, 
 {"KEN", "Africa", "Kenya", "2020-03-31", 59., 9., 4.857, 1., 0., 0.143, 
  1.097, 0.167, 0.09, 0.019, 0., 0.003, "", "", "", "", "", "", "", "", "", 
  234., 1308., 0.024, 0.004, 119., 0.002, 0.041, 24.5, "samples tested", "", 
  "", "", "", "", "", "", "", "", 87.04, 5.37713*^7, 87.324, 20., 2.686, 
  1.528, 2993.028, 36.8, 218.637, 2.92, 1.2, 20.4, 24.651, 1.4, 66.7, 0.601}, 
 {"KEN", "Africa", "Kenya", "2020-04-01", 81., 22., 7.571, 1., 0., 0.143, 
  1.506, 0.409, 0.141, 0.019, 0., 0.003, "", "", "", "", "", "", "", "", "", 
  380., 1688., 0.031, 0.007, 164., 0.003, 0.046, 21.7, "samples tested", "", 
  "", "", "", "", "", "", "", "", 87.04, 5.37713*^7, 87.324, 20., 2.686, 
  1.528, 2993.028, 36.8, 218.637, 2.92, 1.2, 20.4, 24.651, 1.4, 66.7, 0.601}, 
 {"KEN", "Africa", "Kenya", "2020-04-02", 110., 29., 11.286, 3., 2., 0.286, 
  2.046, 0.539, 0.21, 0.056, 0.037, 0.005, "", "", "", "", "", "", "", "", 
  "", 662., 2350., 0.044, 0.012, 250., 0.005, 0.045, 22.2, "samples tested", 
  "", "", "", "", "", "", "", "", "", 87.04, 5.37713*^7, 87.324, 20., 2.686, 
  1.528, 2993.028, 36.8, 218.637, 2.92, 1.2, 20.4, 24.651, 1.4, 66.7, 0.601}, 
 {"KEN", "Africa", "Kenya", "2020-04-03", 122., 12., 13., 4., 1., 0.429, 
  2.269, 0.223, 0.242, 0.074, 0.019, 0.008, 0.81, "", "", "", "", "", "", "", 
  "", 362., 2712., 0.05, 0.007, 285., 0.005, 0.046, 21.9, "samples tested", 
  "", "", "", "", "", "", "", "", "", 87.04, 5.37713*^7, 87.324, 20., 2.686, 
  1.528, 2993.028, 36.8, 218.637, 2.92, 1.2, 20.4, 24.651, 1.4, 66.7, 0.601}, 
 {"KEN", "Africa", "Kenya", "2020-04-04", 126., 4., 12.571, 4., 0., 0.429, 
  2.343, 0.074, 0.234, 0.074, 0., 0.008, 0.8, "", "", "", "", "", "", "", "", 
  372., 3084., 0.057, 0.007, 322., 0.006, 0.039, 25.6, "samples tested", "", 
  "", "", "", "", "", "", "", "", 87.04, 5.37713*^7, 87.324, 20., 2.686, 
  1.528, 2993.028, 36.8, 218.637, 2.92, 1.2, 20.4, 24.651, 1.4, 66.7, 0.601}, 
 {"KEN", "Africa", "Kenya", "2020-04-05", 142., 16., 14.286, 4., 0., 0.429, 
  2.641, 0.298, 0.266, 0.074, 0., 0.008, 0.81, "", "", "", "", "", "", "", 
  "", 530., 3614., 0.067, 0.01, 387., 0.007, 0.037, 27.1, "samples tested", 
  "", "", "", "", "", "", "", "", "", 87.04, 5.37713*^7, 87.324, 20., 2.686, 
  1.528, 2993.028, 36.8, 218.637, 2.92, 1.2, 20.4, 24.651, 1.4, 66.7, 0.601}, 
 {"KEN", "Africa", "Kenya", "2020-04-06", 158., 16., 15.429, 6., 2., 0.714, 
  2.938, 0.298, 0.287, 0.112, 0.037, 0.013, 0.8, "", "", "", "", "", "", "", 
  "", 663., 4277., 0.08, 0.012, 458., 0.009, 0.034, 29.7, "samples tested", 
  "", "", "", "", "", "", "", "", "", 88.89, 5.37713*^7, 87.324, 20., 2.686, 
  1.528, 2993.028, 36.8, 218.637, 2.92, 1.2, 20.4, 24.651, 1.4, 66.7, 0.601}, 
 {"KEN", "Africa", "Kenya", "2020-04-07", 172., 14., 16.143, 6., 0., 0.714, 
  3.199, 0.26, 0.3, 0.112, 0., 0.013, 0.79, "", "", "", "", "", "", "", "", 
  696., 4973., 0.092, 0.013, 524., 0.01, 0.031, 32.5, "samples tested", "", 
  "", "", "", "", "", "", "", "", 88.89, 5.37713*^7, 87.324, 20., 2.686, 
  1.528, 2993.028, 36.8, 218.637, 2.92, 1.2, 20.4, 24.651, 1.4, 66.7, 0.601}, 
 {"KEN", "Africa", "Kenya", "2020-04-08", 179., 7., 14., 6., 0., 0.714, 
  3.329, 0.13, 0.26, 0.112, 0., 0.013, 0.77, "", "", "", "", "", "", "", "", 
  305., 5278., 0.098, 0.006, 513., 0.01, 0.027, 36.6, "samples tested", "", 
  "", "", "", "", "", "", "", "", 88.89, 5.37713*^7, 87.324, 20., 2.686, 
  1.528, 2993.028, 36.8, 218.637, 2.92, 1.2, 20.4, 24.651, 1.4, 66.7, 0.601}, 
 {"KEN", "Africa", "Kenya", "2020-04-09", 184., 5., 10.571, 7., 1., 0.571, 
  3.422, 0.093, 0.197, 0.13, 0.019, 0.011, 0.76, "", "", "", "", "", "", "", 
  "", 308., 5586., 0.104, 0.006, 462., 0.009, 0.023, 43.7, "samples tested", 
  "", "", "", "", "", "", "", "", "", 88.89, 5.37713*^7, 87.324, 20., 2.686, 
  1.528, 2993.028, 36.8, 218.637, 2.92, 1.2, 20.4, 24.651, 1.4, 66.7, 0.601}, 
 {"KEN", "Africa", "Kenya", "2020-04-10", 189., 5., 9.571, 7., 0., 0.429, 
  3.515, 0.093, 0.178, 0.13, 0., 0.008, 0.76, "", "", "", "", "", "", "", "", 
  606., 6192., 0.115, 0.011, 497., 0.009, 0.019, 51.9, "samples tested", "", 
  "", "", "", "", "", "", "", "", 88.89, 5.37713*^7, 87.324, 20., 2.686, 
  1.528, 2993.028, 36.8, 218.637, 2.92, 1.2, 20.4, 24.651, 1.4, 66.7, 0.601}, 
 {"KEN", "Africa", "Kenya", "2020-04-11", 191., 2., 9.286, 7., 0., 0.429, 
  3.552, 0.037, 0.173, 0.13, 0., 0.008, 0.78, "", "", "", "", "", "", "", "", 
  491., 6683., 0.124, 0.009, 514., 0.01, 0.018, 55.4, "samples tested", "", 
  "", "", "", "", "", "", "", "", 88.89, 5.37713*^7, 87.324, 20., 2.686, 
  1.528, 2993.028, 36.8, 218.637, 2.92, 1.2, 20.4, 24.651, 1.4, 66.7, 0.601}, 
 {"KEN", "Africa", "Kenya", "2020-04-12", 197., 6., 7.857, 8., 1., 0.571, 
  3.664, 0.112, 0.146, 0.149, 0.019, 0.011, 0.82, "", "", "", "", "", "", "", 
  "", 766., 7449., 0.139, 0.014, 548., 0.01, 0.014, 69.7, "samples tested", 
  "", "", "", "", "", "", "", "", "", 88.89, 5.37713*^7, 87.324, 20., 2.686, 
  1.528, 2993.028, 36.8, 218.637, 2.92, 1.2, 20.4, 24.651, 1.4, 66.7, 0.601}, 
 {"KEN", "Africa", "Kenya", "2020-04-13", 208., 11., 7.143, 9., 1., 0.429, 
  3.868, 0.205, 0.133, 0.167, 0.019, 0.008, 0.87, "", "", "", "", "", "", "", 
  "", 674., 8123., 0.151, 0.013, 549., 0.01, 0.013, 76.9, "samples tested", 
  "", "", "", "", "", "", "", "", "", 88.89, 5.37713*^7, 87.324, 20., 2.686, 
  1.528, 2993.028, 36.8, 218.637, 2.92, 1.2, 20.4, 24.651, 1.4, 66.7, 0.601}, 
 {"KEN", "Africa", "Kenya", "2020-04-14", 216., 8., 6.286, 9., 0., 0.429, 
  4.017, 0.149, 0.117, 0.167, 0., 0.008, 0.91, "", "", "", "", "", "", "", 
  "", 694., 8817., 0.164, 0.013, 549., 0.01, 0.011, 87.3, "samples tested", 
  "", "", "", "", "", "", "", "", "", 88.89, 5.37713*^7, 87.324, 20., 2.686, 
  1.528, 2993.028, 36.8, 218.637, 2.92, 1.2, 20.4, 24.651, 1.4, 66.7, 0.601}, 
 {"KEN", "Africa", "Kenya", "2020-04-15", 225., 9., 6.571, 10., 1., 0.571, 
  4.184, 0.167, 0.122, 0.186, 0.019, 0.011, 0.96, "", "", "", "", "", "", "", 
  "", 803., 9620., 0.179, 0.015, 620., 0.012, 0.011, 94.4, "samples tested", 
  "", "", "", "", "", "", "", "", "", 88.89, 5.37713*^7, 87.324, 20., 2.686, 
  1.528, 2993.028, 36.8, 218.637, 2.92, 1.2, 20.4, 24.651, 1.4, 66.7, 0.601}, 
 {"KEN", "Africa", "Kenya", "2020-04-16", 234., 9., 7.143, 11., 1., 0.571, 
  4.352, 0.167, 0.133, 0.205, 0.019, 0.011, 1., "", "", "", "", "", "", "", 
  "", 704., 10324., 0.192, 0.013, 677., 0.013, 0.011, 94.8, "samples tested", 
  "", "", "", "", "", "", "", "", "", 88.89, 5.37713*^7, 87.324, 20., 2.686, 
  1.528, 2993.028, 36.8, 218.637, 2.92, 1.2, 20.4, 24.651, 1.4, 66.7, 0.601}, 
 {"KEN", "Africa", "Kenya", "2020-04-17", 246., 12., 8.143, 11., 0., 0.571, 
  4.575, 0.223, 0.151, 0.205, 0., 0.011, 1.04, "", "", "", "", "", "", "", 
  "", 450., 10774., 0.2, 0.008, 655., 0.012, 0.012, 80.4, "samples tested", 
  "", "", "", "", "", "", "", "", "", 88.89, 5.37713*^7, 87.324, 20., 2.686, 
  1.528, 2993.028, 36.8, 218.637, 2.92, 1.2, 20.4, 24.651, 1.4, 66.7, 0.601}, 
 {"KEN", "Africa", "Kenya", "2020-04-18", 262., 16., 10.143, 12., 1., 0.714, 
  4.872, 0.298, 0.189, 0.223, 0.019, 0.013, 1.07, "", "", "", "", "", "", "", 
  "", 1115., 11889., 0.221, 0.021, 744., 0.014, 0.014, 73.4, 
  "samples tested", "", "", "", "", "", "", "", "", "", 88.89, 5.37713*^7, 
  87.324, 20., 2.686, 1.528, 2993.028, 36.8, 218.637, 2.92, 1.2, 20.4, 
  24.651, 1.4, 66.7, 0.601}, {"KEN", "Africa", "Kenya", "2020-04-19", 270., 
  8., 10.429, 14., 2., 0.857, 5.021, 0.149, 0.194, 0.26, 0.037, 0.016, 1.08, 
  "", "", "", "", "", "", "", "", 1350., 13239., 0.246, 0.025, 827., 0.015, 
  0.013, 79.3, "samples tested", "", "", "", "", "", "", "", "", "", 88.89, 
  5.37713*^7, 87.324, 20., 2.686, 1.528, 2993.028, 36.8, 218.637, 2.92, 1.2, 
  20.4, 24.651, 1.4, 66.7, 0.601}, {"KEN", "Africa", "Kenya", "2020-04-20", 
  281., 11., 10.429, 14., 0., 0.714, 5.226, 0.205, 0.194, 0.26, 0., 0.013, 
  1.09, "", "", "", "", "", "", "", "", 633., 13872., 0.258, 0.012, 821., 
  0.015, 0.013, 78.7, "samples tested", "", "", "", "", "", "", "", "", "", 
  88.89, 5.37713*^7, 87.324, 20., 2.686, 1.528, 2993.028, 36.8, 218.637, 
  2.92, 1.2, 20.4, 24.651, 1.4, 66.7, 0.601}, 
 {"KEN", "Africa", "Kenya", "2020-04-21", 296., 15., 11.429, 14., 0., 0.714, 
  5.505, 0.279, 0.213, 0.26, 0., 0.013, 1.11, "", "", "", "", "", "", "", "", 
  832., 14704., 0.273, 0.015, 841., 0.016, 0.014, 73.6, "samples tested", "", 
  "", "", "", "", "", "", "", "", 88.89, 5.37713*^7, 87.324, 20., 2.686, 
  1.528, 2993.028, 36.8, 218.637, 2.92, 1.2, 20.4, 24.651, 1.4, 66.7, 0.601}, 
 {"KEN", "Africa", "Kenya", "2020-04-22", 303., 7., 11.143, 14., 0., 0.571, 
  5.635, 0.13, 0.207, 0.26, 0., 0.011, 1.11, "", "", "", "", "", "", "", "", 
  707., 15411., 0.287, 0.013, 827., 0.015, 0.013, 74.2, "samples tested", "", 
  "", "", "", "", "", "", "", "", 88.89, 5.37713*^7, 87.324, 20., 2.686, 
  1.528, 2993.028, 36.8, 218.637, 2.92, 1.2, 20.4, 24.651, 1.4, 66.7, 0.601}, 
 {"KEN", "Africa", "Kenya", "2020-04-23", 320., 17., 12.286, 14., 0., 0.429, 
  5.951, 0.316, 0.228, 0.26, 0., 0.008, 1.14, "", "", "", "", "", "", "", "", 
  668., 16079., 0.299, 0.012, 822., 0.015, 0.015, 66.9, "samples tested", "", 
  "", "", "", "", "", "", "", "", 88.89, 5.37713*^7, 87.324, 20., 2.686, 
  1.528, 2993.028, 36.8, 218.637, 2.92, 1.2, 20.4, 24.651, 1.4, 66.7, 0.601}, 
 {"KEN", "Africa", "Kenya", "2020-04-24", 336., 16., 12.857, 14., 0., 0.429, 
  6.249, 0.298, 0.239, 0.26, 0., 0.008, 1.14, "", "", "", "", "", "", "", "", 
  659., 16738., 0.311, 0.012, 852., 0.016, 0.015, 66.3, "samples tested", "", 
  "", "", "", "", "", "", "", "", 88.89, 5.37713*^7, 87.324, 20., 2.686, 
  1.528, 2993.028, 36.8, 218.637, 2.92, 1.2, 20.4, 24.651, 1.4, 66.7, 0.601}, 
 {"KEN", "Africa", "Kenya", "2020-04-25", 343., 7., 11.571, 14., 0., 0.286, 
  6.379, 0.13, 0.215, 0.26, 0., 0.005, 1.13, "", "", "", "", "", "", "", "", 
  "", "", "", "", 777., 0.014, 0.015, 67.2, "samples tested", "", "", "", "", 
  "", "", "", "", "", 88.89, 5.37713*^7, 87.324, 20., 2.686, 1.528, 2993.028, 
  36.8, 218.637, 2.92, 1.2, 20.4, 24.651, 1.4, 66.7, 0.601}, 
 {"KEN", "Africa", "Kenya", "2020-04-26", 355., 12., 12.143, 14., 0., 0., 
  6.602, 0.223, 0.226, 0.26, 0., 0., 1.14, "", "", "", "", "", "", "", "", 
  "", "", "", "", 668., 0.012, 0.018, 55., "samples tested", "", "", "", "", 
  "", "", "", "", "", 88.89, 5.37713*^7, 87.324, 20., 2.686, 1.528, 2993.028, 
  36.8, 218.637, 2.92, 1.2, 20.4, 24.651, 1.4, 66.7, 0.601}, 
 {"KEN", "Africa", "Kenya", "2020-04-27", 363., 8., 11.714, 14., 0., 0., 
  6.751, 0.149, 0.218, 0.26, 0., 0., 1.16, "", "", "", "", "", "", "", "", 
  "", "", "", "", 662., 0.012, 0.018, 56.5, "samples tested", "", "", "", "", 
  "", "", "", "", "", 88.89, 5.37713*^7, 87.324, 20., 2.686, 1.528, 2993.028, 
  36.8, 218.637, 2.92, 1.2, 20.4, 24.651, 1.4, 66.7, 0.601}, 
 {"KEN", "Africa", "Kenya", "2020-04-28", 374., 11., 11.143, 14., 0., 0., 
  6.955, 0.205, 0.207, 0.26, 0., 0., 1.19, "", "", "", "", "", "", "", "", 
  "", "", "", "", 627., 0.012, 0.018, 56.3, "samples tested", "", "", "", "", 
  "", "", "", "", "", 88.89, 5.37713*^7, 87.324, 20., 2.686, 1.528, 2993.028, 
  36.8, 218.637, 2.92, 1.2, 20.4, 24.651, 1.4, 66.7, 0.601}, 
 {"KEN", "Africa", "Kenya", "2020-04-29", 384., 10., 11.571, 15., 1., 0.143, 
  7.141, 0.186, 0.215, 0.279, 0.019, 0.003, 1.24, "", "", "", "", "", "", "", 
  "", "", "", "", "", 610., 0.011, 0.019, 52.7, "samples tested", "", "", "", 
  "", "", "", "", "", "", 88.89, 5.37713*^7, 87.324, 20., 2.686, 1.528, 
  2993.028, 36.8, 218.637, 2.92, 1.2, 20.4, 24.651, 1.4, 66.7, 0.601}, 
 {"KEN", "Africa", "Kenya", "2020-04-30", 396., 12., 10.857, 17., 2., 0.429, 
  7.365, 0.223, 0.202, 0.316, 0.037, 0.008, 1.31, "", "", "", "", "", "", "", 
  "", "", 20268., 0.377, "", 598., 0.011, 0.018, 55.1, "samples tested", "", 
  "", "", "", "", "", "", "", "", 88.89, 5.37713*^7, 87.324, 20., 2.686, 
  1.528, 2993.028, 36.8, 218.637, 2.92, 1.2, 20.4, 24.651, 1.4, 66.7, 0.601}, 
 {"KEN", "Africa", "Kenya", "2020-05-01", 411., 15., 10.714, 21., 4., 1., 
  7.643, 0.279, 0.199, 0.391, 0.074, 0.019, 1.38, "", "", "", "", "", "", "", 
  "", 1434., 21702., 0.404, 0.027, 709., 0.013, 0.015, 66.2, 
  "samples tested", "", "", "", "", "", "", "", "", "", 88.89, 5.37713*^7, 
  87.324, 20., 2.686, 1.528, 2993.028, 36.8, 218.637, 2.92, 1.2, 20.4, 
  24.651, 1.4, 66.7, 0.601}, {"KEN", "Africa", "Kenya", "2020-05-02", 435., 
  24., 13.143, 22., 1., 1.143, 8.09, 0.446, 0.244, 0.409, 0.019, 0.021, 1.45, 
  "", "", "", "", "", "", "", "", 1195., 22897., 0.426, 0.022, 796., 0.015, 
  0.017, 60.6, "samples tested", "", "", "", "", "", "", "", "", "", 88.89, 
  5.37713*^7, 87.324, 20., 2.686, 1.528, 2993.028, 36.8, 218.637, 2.92, 1.2, 
  20.4, 24.651, 1.4, 66.7, 0.601}, {"KEN", "Africa", "Kenya", "2020-05-03", 
  465., 30., 15.714, 24., 2., 1.429, 8.648, 0.558, 0.292, 0.446, 0.037, 
  0.027, 1.49, "", "", "", "", "", "", "", "", 883., 23780., 0.442, 0.016, 
  838., 0.016, 0.019, 53.3, "samples tested", "", "", "", "", "", "", "", "", 
  "", 88.89, 5.37713*^7, 87.324, 20., 2.686, 1.528, 2993.028, 36.8, 218.637, 
  2.92, 1.2, 20.4, 24.651, 1.4, 66.7, 0.601}, 
 {"KEN", "Africa", "Kenya", "2020-05-04", 490., 25., 18.143, 24., 0., 1.429, 
  9.113, 0.465, 0.337, 0.446, 0., 0.027, 1.5, "", "", "", "", "", "", "", "", 
  1012., 24792., 0.461, 0.019, 898., 0.017, 0.02, 49.5, "samples tested", "", 
  "", "", "", "", "", "", "", "", 88.89, 5.37713*^7, 87.324, 20., 2.686, 
  1.528, 2993.028, 36.8, 218.637, 2.92, 1.2, 20.4, 24.651, 1.4, 66.7, 0.601}, 
 {"KEN", "Africa", "Kenya", "2020-05-05", 535., 45., 23., 24., 0., 1.429, 
  9.95, 0.837, 0.428, 0.446, 0., 0.027, 1.5, "", "", "", "", "", "", "", "", 
  1077., 25869., 0.481, 0.02, 968., 0.018, 0.024, 42.1, "samples tested", "", 
  "", "", "", "", "", "", "", "", 88.89, 5.37713*^7, 87.324, 20., 2.686, 
  1.528, 2993.028, 36.8, 218.637, 2.92, 1.2, 20.4, 24.651, 1.4, 66.7, 0.601}, 
 {"KEN", "Africa", "Kenya", "2020-05-06", 582., 47., 28.286, 26., 2., 1.571, 
  10.824, 0.874, 0.526, 0.484, 0.037, 0.029, 1.46, "", "", "", "", "", "", 
  "", "", "", "", "", "", 1054., 0.02, 0.027, 37.3, "samples tested", "", "", 
  "", "", "", "", "", "", "", 88.89, 5.37713*^7, 87.324, 20., 2.686, 1.528, 
  2993.028, 36.8, 218.637, 2.92, 1.2, 20.4, 24.651, 1.4, 66.7, 0.601}, 
 {"KEN", "Africa", "Kenya", "2020-05-07", 607., 25., 30.143, 29., 3., 1.714, 
  11.289, 0.465, 0.561, 0.539, 0.056, 0.032, 1.38, "", "", "", "", "", "", 
  "", "", "", "", "", "", 1139., 0.021, 0.026, 37.8, "samples tested", "", 
  "", "", "", "", "", "", "", "", 88.89, 5.37713*^7, 87.324, 20., 2.686, 
  1.528, 2993.028, 36.8, 218.637, 2.92, 1.2, 20.4, 24.651, 1.4, 66.7, 0.601}, 
 {"KEN", "Africa", "Kenya", "2020-05-08", 621., 14., 30., 29., 0., 1.143, 
  11.549, 0.26, 0.558, 0.539, 0., 0.021, 1.32, "", "", "", "", "", "", "", 
  "", "", 29430., 0.547, "", 1104., 0.021, 0.027, 36.8, "samples tested", "", 
  "", "", "", "", "", "", "", "", 88.89, 5.37713*^7, 87.324, 20., 2.686, 
  1.528, 2993.028, 36.8, 218.637, 2.92, 1.2, 20.4, 24.651, 1.4, 66.7, 0.601}, 
 {"KEN", "Africa", "Kenya", "2020-05-09", 649., 28., 30.571, 30., 1., 1.143, 
  12.07, 0.521, 0.569, 0.558, 0.019, 0.021, 1.29, "", "", "", "", "", "", "", 
  "", 1611., 31041., 0.577, 0.03, 1163., 0.022, 0.026, 38., "samples tested", 
  "", "", "", "", "", "", "", "", "", 88.89, 5.37713*^7, 87.324, 20., 2.686, 
  1.528, 2993.028, 36.8, 218.637, 2.92, 1.2, 20.4, 24.651, 1.4, 66.7, 0.601}, 
 {"KEN", "Africa", "Kenya", "2020-05-10", 672., 23., 29.571, 32., 2., 1.143, 
  12.497, 0.428, 0.55, 0.595, 0.037, 0.021, 1.27, "", "", "", "", "", "", "", 
  "", 1056., 32097., 0.597, 0.02, 1188., 0.022, 0.025, 40.2, 
  "samples tested", "", "", "", "", "", "", "", "", "", 88.89, 5.37713*^7, 
  87.324, 20., 2.686, 1.528, 2993.028, 36.8, 218.637, 2.92, 1.2, 20.4, 
  24.651, 1.4, 66.7, 0.601}, {"KEN", "Africa", "Kenya", "2020-05-11", 700., 
  28., 30., 33., 1., 1.286, 13.018, 0.521, 0.558, 0.614, 0.019, 0.024, 1.26, 
  "", "", "", "", "", "", "", "", 841., 32938., 0.613, 0.016, 1164., 0.022, 
  0.026, 38.8, "samples tested", "", "", "", "", "", "", "", "", "", 88.89, 
  5.37713*^7, 87.324, 20., 2.686, 1.528, 2993.028, 36.8, 218.637, 2.92, 1.2, 
  20.4, 24.651, 1.4, 66.7, 0.601}, {"KEN", "Africa", "Kenya", "2020-05-12", 
  715., 15., 25.714, 36., 3., 1.714, 13.297, 0.279, 0.478, 0.67, 0.056, 
  0.032, 1.24, "", "", "", "", "", "", "", "", 978., 33916., 0.631, 0.018, 
  1150., 0.021, 0.022, 44.7, "samples tested", "", "", "", "", "", "", "", 
  "", "", 88.89, 5.37713*^7, 87.324, 20., 2.686, 1.528, 2993.028, 36.8, 
  218.637, 2.92, 1.2, 20.4, 24.651, 1.4, 66.7, 0.601}, 
 {"KEN", "Africa", "Kenya", "2020-05-13", 737., 22., 22.143, 40., 4., 2., 
  13.706, 0.409, 0.412, 0.744, 0.074, 0.037, 1.26, "", "", "", "", "", "", 
  "", "", 1516., 35432., 0.659, 0.028, 1197., 0.022, 0.018, 54.1, 
  "samples tested", "", "", "", "", "", "", "", "", "", 88.89, 5.37713*^7, 
  87.324, 20., 2.686, 1.528, 2993.028, 36.8, 218.637, 2.92, 1.2, 20.4, 
  24.651, 1.4, 66.7, 0.601}, {"KEN", "Africa", "Kenya", "2020-05-14", 758., 
  21., 21.571, 42., 2., 1.857, 14.097, 0.391, 0.401, 0.781, 0.037, 0.035, 
  1.29, "", "", "", "", "", "", "", "", 1486., 36918., 0.687, 0.028, 1239., 
  0.023, 0.017, 57.4, "samples tested", "", "", "", "", "", "", "", "", "", 
  88.89, 5.37713*^7, 87.324, 20., 2.686, 1.528, 2993.028, 36.8, 218.637, 
  2.92, 1.2, 20.4, 24.651, 1.4, 66.7, 0.601}, 
 {"KEN", "Africa", "Kenya", "2020-05-15", 781., 23., 22.857, 45., 3., 2.286, 
  14.524, 0.428, 0.425, 0.837, 0.056, 0.043, 1.35, "", "", "", "", "", "", 
  "", "", 2100., 39018., 0.726, 0.039, 1370., 0.025, 0.017, 59.9, 
  "samples tested", "", "", "", "", "", "", "", "", "", 88.89, 5.37713*^7, 
  87.324, 20., 2.686, 1.528, 2993.028, 36.8, 218.637, 2.92, 1.2, 20.4, 
  24.651, 1.4, 66.7, 0.601}, {"KEN", "Africa", "Kenya", "2020-05-16", 830., 
  49., 25.857, 50., 5., 2.857, 15.436, 0.911, 0.481, 0.93, 0.093, 0.053, 
  1.41, "", "", "", "", "", "", "", "", "", "", "", "", 1475., 0.027, 0.018, 
  57., "samples tested", "", "", "", "", "", "", "", "", "", 88.89, 
  5.37713*^7, 87.324, 20., 2.686, 1.528, 2993.028, 36.8, 218.637, 2.92, 1.2, 
  20.4, 24.651, 1.4, 66.7, 0.601}, {"KEN", "Africa", "Kenya", "2020-05-17", 
  887., 57., 30.714, 50., 0., 2.571, 16.496, 1.06, 0.571, 0.93, 0., 0.048, 
  1.45, "", "", "", "", "", "", "", "", "", 43712., 0.813, "", 1659., 0.031, 
  0.019, 54., "samples tested", "", "", "", "", "", "", "", "", "", 88.89, 
  5.37713*^7, 87.324, 20., 2.686, 1.528, 2993.028, 36.8, 218.637, 2.92, 1.2, 
  20.4, 24.651, 1.4, 66.7, 0.601}, {"KEN", "Africa", "Kenya", "2020-05-18", 
  912., 25., 30.286, 50., 0., 2.429, 16.961, 0.465, 0.563, 0.93, 0., 0.045, 
  1.45, "", "", "", "", "", "", "", "", 1139., 44851., 0.834, 0.021, 1702., 
  0.032, 0.018, 56.2, "samples tested", "", "", "", "", "", "", "", "", "", 
  88.89, 5.37713*^7, 87.324, 20., 2.686, 1.528, 2993.028, 36.8, 218.637, 
  2.92, 1.2, 20.4, 24.651, 1.4, 66.7, 0.601}, 
 {"KEN", "Africa", "Kenya", "2020-05-19", 963., 51., 35.429, 50., 0., 2., 
  17.909, 0.948, 0.659, 0.93, 0., 0.037, 1.47, "", "", "", "", "", "", "", 
  "", 1933., 46784., 0.87, 0.036, 1838., 0.034, 0.019, 51.9, 
  "samples tested", "", "", "", "", "", "", "", "", "", 88.89, 5.37713*^7, 
  87.324, 20., 2.686, 1.528, 2993.028, 36.8, 218.637, 2.92, 1.2, 20.4, 
  24.651, 1.4, 66.7, 0.601}, {"KEN", "Africa", "Kenya", "2020-05-20", 1029., 
  66., 41.714, 50., 0., 1.429, 19.137, 1.227, 0.776, 0.93, 0., 0.027, 1.48, 
  "", "", "", "", "", "", "", "", 2621., 49405., 0.919, 0.049, 1996., 0.037, 
  0.021, 47.8, "samples tested", "", "", "", "", "", "", "", "", "", 88.89, 
  5.37713*^7, 87.324, 20., 2.686, 1.528, 2993.028, 36.8, 218.637, 2.92, 1.2, 
  20.4, 24.651, 1.4, 66.7, 0.601}, {"KEN", "Africa", "Kenya", "2020-05-21", 
  1109., 80., 50.143, 50., 0., 1.143, 20.624, 1.488, 0.933, 0.93, 0., 0.021, 
  1.47, "", "", "", "", "", "", "", "", 3102., 52507., 0.976, 0.058, 2227., 
  0.041, 0.023, 44.4, "samples tested", "", "", "", "", "", "", "", "", "", 
  88.89, 5.37713*^7, 87.324, 20., 2.686, 1.528, 2993.028, 36.8, 218.637, 
  2.92, 1.2, 20.4, 24.651, 1.4, 66.7, 0.601}, 
 {"KEN", "Africa", "Kenya", "2020-05-22", 1161., 52., 54.286, 50., 0., 0.714, 
  21.591, 0.967, 1.01, 0.93, 0., 0.013, 1.45, "", "", "", "", "", "", "", "", 
  2567., 55074., 1.024, 0.048, 2294., 0.043, 0.024, 42.3, "samples tested", 
  "", "", "", "", "", "", "", "", "", 88.89, 5.37713*^7, 87.324, 20., 2.686, 
  1.528, 2993.028, 36.8, 218.637, 2.92, 1.2, 20.4, 24.651, 1.4, 66.7, 0.601}, 
 {"KEN", "Africa", "Kenya", "2020-05-23", 1192., 31., 51.714, 50., 0., 0., 
  22.168, 0.577, 0.962, 0.93, 0., 0., 1.43, "", "", "", "", "", "", "", "", 
  "", "", "", "", 2257., 0.042, 0.023, 43.6, "samples tested", "", "", "", 
  "", "", "", "", "", "", 88.89, 5.37713*^7, 87.324, 20., 2.686, 1.528, 
  2993.028, 36.8, 218.637, 2.92, 1.2, 20.4, 24.651, 1.4, 66.7, 0.601}, 
 {"KEN", "Africa", "Kenya", "2020-05-24", 1214., 22., 46.714, 51., 1., 0.143, 
  22.577, 0.409, 0.869, 0.948, 0.019, 0.003, 1.44, "", "", "", "", "", "", 
  "", "", "", 59260., 1.102, "", 2221., 0.041, 0.021, 47.5, "samples tested", 
  "", "", "", "", "", "", "", "", "", 88.89, 5.37713*^7, 87.324, 20., 2.686, 
  1.528, 2993.028, 36.8, 218.637, 2.92, 1.2, 20.4, 24.651, 1.4, 66.7, 0.601}, 
 {"KEN", "Africa", "Kenya", "2020-05-25", 1286., 72., 53.429, 52., 1., 0.286, 
  23.916, 1.339, 0.994, 0.967, 0.019, 0.005, 1.49, "", "", "", "", "", "", 
  "", "", 2711., 61971., 1.152, 0.05, 2446., 0.045, 0.022, 45.8, 
  "samples tested", "", "", "", "", "", "", "", "", "", 88.89, 5.37713*^7, 
  87.324, 20., 2.686, 1.528, 2993.028, 36.8, 218.637, 2.92, 1.2, 20.4, 
  24.651, 1.4, 66.7, 0.601}, {"KEN", "Africa", "Kenya", "2020-05-26", 1348., 
  62., 55., 52., 0., 0.286, 25.069, 1.153, 1.023, 0.967, 0., 0.005, 1.53, "", 
  "", "", "", "", "", "", "", 2293., 64264., 1.195, 0.043, 2497., 0.046, 
  0.022, 45.4, "samples tested", "", "", "", "", "", "", "", "", "", 88.89, 
  5.37713*^7, 87.324, 20., 2.686, 1.528, 2993.028, 36.8, 218.637, 2.92, 1.2, 
  20.4, 24.651, 1.4, 66.7, 0.601}, {"KEN", "Africa", "Kenya", "2020-05-27", 
  1471., 123., 63.143, 55., 3., 0.714, 27.357, 2.287, 1.174, 1.023, 0.056, 
  0.013, 1.56, "", "", "", "", "", "", "", "", 3077., 67341., 1.252, 0.057, 
  2562., 0.048, 0.025, 40.6, "samples tested", "", "", "", "", "", "", "", 
  "", "", 88.89, 5.37713*^7, 87.324, 20., 2.686, 1.528, 2993.028, 36.8, 
  218.637, 2.92, 1.2, 20.4, 24.651, 1.4, 66.7, 0.601}, 
 {"KEN", "Africa", "Kenya", "2020-05-28", 1618., 147., 72.714, 58., 3., 
  1.143, 30.09, 2.734, 1.352, 1.079, 0.056, 0.021, 1.56, "", "", "", "", "", 
  "", "", "", 2831., 70172., 1.305, 0.053, 2524., 0.047, 0.029, 34.7, 
  "samples tested", "", "", "", "", "", "", "", "", "", 88.89, 5.37713*^7, 
  87.324, 20., 2.686, 1.528, 2993.028, 36.8, 218.637, 2.92, 1.2, 20.4, 
  24.651, 1.4, 66.7, 0.601}, {"KEN", "Africa", "Kenya", "2020-05-29", 1745., 
  127., 83.429, 62., 4., 1.714, 32.452, 2.362, 1.552, 1.153, 0.074, 0.032, 
  1.52, "", "", "", "", "", "", "", "", 3831., 74003., 1.376, 0.071, 2704., 
  0.05, 0.031, 32.4, "samples tested", "", "", "", "", "", "", "", "", "", 
  88.89, 5.37713*^7, 87.324, 20., 2.686, 1.528, 2993.028, 36.8, 218.637, 
  2.92, 1.2, 20.4, 24.651, 1.4, 66.7, 0.601}, 
 {"KEN", "Africa", "Kenya", "2020-05-30", 1888., 143., 99.429, 63., 1., 
  1.857, 35.112, 2.659, 1.849, 1.172, 0.019, 0.035, 1.47, "", "", "", "", "", 
  "", "", "", "", "", "", "", 2729., 0.051, 0.036, 27.4, "samples tested", 
  "", "", "", "", "", "", "", "", "", 88.89, 5.37713*^7, 87.324, 20., 2.686, 
  1.528, 2993.028, 36.8, 218.637, 2.92, 1.2, 20.4, 24.651, 1.4, 66.7, 0.601}, 
 {"KEN", "Africa", "Kenya", "2020-05-31", 1962., 74., 106.857, 64., 1., 
  1.857, 36.488, 1.376, 1.987, 1.19, 0.019, 0.035, 1.4, "", "", "", "", "", 
  "", "", "", "", 78536., 1.461, "", 2754., 0.051, 0.039, 25.8, 
  "samples tested", "", "", "", "", "", "", "", "", "", 88.89, 5.37713*^7, 
  87.324, 20., 2.686, 1.528, 2993.028, 36.8, 218.637, 2.92, 1.2, 20.4, 
  24.651, 1.4, 66.7, 0.601}, {"KEN", "Africa", "Kenya", "2020-06-01", 2021., 
  59., 105., 69., 5., 2.429, 37.585, 1.097, 1.953, 1.283, 0.093, 0.045, 1.35, 
  "", "", "", "", "", "", "", "", 1518., 80054., 1.489, 0.028, 2583., 0.048, 
  0.041, 24.6, "samples tested", "", "", "", "", "", "", "", "", "", 88.89, 
  5.37713*^7, 87.324, 20., 2.686, 1.528, 2993.028, 36.8, 218.637, 2.92, 1.2, 
  20.4, 24.651, 1.4, 66.7, 0.601}, {"KEN", "Africa", "Kenya", "2020-06-02", 
  2093., 72., 106.429, 71., 2., 2.714, 38.924, 1.339, 1.979, 1.32, 0.037, 
  0.05, 1.33, "", "", "", "", "", "", "", "", 2892., 82946., 1.543, 0.054, 
  2669., 0.05, 0.04, 25.1, "samples tested", "", "", "", "", "", "", "", "", 
  "", 88.89, 5.37713*^7, 87.324, 20., 2.686, 1.528, 2993.028, 36.8, 218.637, 
  2.92, 1.2, 20.4, 24.651, 1.4, 66.7, 0.601}, 
 {"KEN", "Africa", "Kenya", "2020-06-03", 2216., 123., 106.429, 74., 3., 
  2.714, 41.212, 2.287, 1.979, 1.376, 0.056, 0.05, 1.32, "", "", "", "", "", 
  "", "", "", 2112., 85058., 1.582, 0.039, 2531., 0.047, 0.042, 23.8, 
  "samples tested", "", "", "", "", "", "", "", "", "", 88.89, 5.37713*^7, 
  87.324, 20., 2.686, 1.528, 2993.028, 36.8, 218.637, 2.92, 1.2, 20.4, 
  24.651, 1.4, 66.7, 0.601}, {"KEN", "Africa", "Kenya", "2020-06-04", 2340., 
  124., 103.143, 78., 4., 2.857, 43.518, 2.306, 1.918, 1.451, 0.074, 0.053, 
  1.31, "", "", "", "", "", "", "", "", 2640., 87698., 1.631, 0.049, 2504., 
  0.047, 0.041, 24.3, "samples tested", "", "", "", "", "", "", "", "", "", 
  88.89, 5.37713*^7, 87.324, 20., 2.686, 1.528, 2993.028, 36.8, 218.637, 
  2.92, 1.2, 20.4, 24.651, 1.4, 66.7, 0.601}, 
 {"KEN", "Africa", "Kenya", "2020-06-05", 2474., 134., 104.143, 79., 1., 
  2.429, 46.01, 2.492, 1.937, 1.469, 0.019, 0.045, 1.3, "", "", "", "", "", 
  "", "", "", 3177., 90875., 1.69, 0.059, 2410., 0.045, 0.043, 23.1, 
  "samples tested", "", "", "", "", "", "", "", "", "", 88.89, 5.37713*^7, 
  87.324, 20., 2.686, 1.528, 2993.028, 36.8, 218.637, 2.92, 1.2, 20.4, 
  24.651, 1.4, 66.7, 0.601}, {"KEN", "Africa", "Kenya", "2020-06-06", 2600., 
  126., 101.714, 83., 4., 2.857, 48.353, 2.343, 1.892, 1.544, 0.074, 0.053, 
  1.28, "", "", "", "", "", "", "", "", 3632., 94507., 1.758, 0.068, 2605., 
  0.048, 0.039, 25.6, "samples tested", "", "", "", "", "", "", "", "", "", 
  86.11, 5.37713*^7, 87.324, 20., 2.686, 1.528, 2993.028, 36.8, 218.637, 
  2.92, 1.2, 20.4, 24.651, 1.4, 66.7, 0.601}, 
 {"KEN", "Africa", "Kenya", "2020-06-07", 2767., 167., 115., 84., 1., 2.857, 
  51.459, 3.106, 2.139, 1.562, 0.019, 0.053, 1.27, "", "", "", "", "", "", 
  "", "", 2833., 97340., 1.81, 0.053, 2686., 0.05, 0.043, 23.4, 
  "samples tested", "", "", "", "", "", "", "", "", "", 86.11, 5.37713*^7, 
  87.324, 20., 2.686, 1.528, 2993.028, 36.8, 218.637, 2.92, 1.2, 20.4, 
  24.651, 1.4, 66.7, 0.601}, {"KEN", "Africa", "Kenya", "2020-06-08", 2872., 
  105., 121.571, 85., 1., 2.286, 53.411, 1.953, 2.261, 1.581, 0.019, 0.043, 
  1.24, "", "", "", "", "", "", "", "", 1099., 98439., 1.831, 0.02, 2626., 
  0.049, 0.046, 21.6, "samples tested", "", "", "", "", "", "", "", "", "", 
  86.11, 5.37713*^7, 87.324, 20., 2.686, 1.528, 2993.028, 36.8, 218.637, 
  2.92, 1.2, 20.4, 24.651, 1.4, 66.7, 0.601}, 
 {"KEN", "Africa", "Kenya", "2020-06-09", 2989., 117., 128., 88., 3., 2.429, 
  55.587, 2.176, 2.38, 1.637, 0.056, 0.045, 1.21, "", "", "", "", "", "", "", 
  "", 2244., 100683., 1.872, 0.042, 2534., 0.047, 0.051, 19.8, 
  "samples tested", "", "", "", "", "", "", "", "", "", 86.11, 5.37713*^7, 
  87.324, 20., 2.686, 1.528, 2993.028, 36.8, 218.637, 2.92, 1.2, 20.4, 
  24.651, 1.4, 66.7, 0.601}, {"KEN", "Africa", "Kenya", "2020-06-10", 3094., 
  105., 125.429, 89., 1., 2.143, 57.54, 1.953, 2.333, 1.655, 0.019, 0.04, 
  1.18, "", "", "", "", "", "", "", "", 2273., 102956., 1.915, 0.042, 2557., 
  0.048, 0.049, 20.4, "samples tested", "", "", "", "", "", "", "", "", "", 
  86.11, 5.37713*^7, 87.324, 20., 2.686, 1.528, 2993.028, 36.8, 218.637, 
  2.92, 1.2, 20.4, 24.651, 1.4, 66.7, 0.601}, 
 {"KEN", "Africa", "Kenya", "2020-06-11", 3215., 121., 125., 92., 3., 2., 
  59.79, 2.25, 2.325, 1.711, 0.056, 0.037, 1.17, "", "", "", "", "", "", "", 
  "", 3291., 106247., 1.976, 0.061, 2650., 0.049, 0.047, 21.2, 
  "samples tested", "", "", "", "", "", "", "", "", "", 86.11, 5.37713*^7, 
  87.324, 20., 2.686, 1.528, 2993.028, 36.8, 218.637, 2.92, 1.2, 20.4, 
  24.651, 1.4, 66.7, 0.601}, {"KEN", "Africa", "Kenya", "2020-06-12", 3305., 
  90., 118.714, 96., 4., 2.429, 61.464, 1.674, 2.208, 1.785, 0.074, 0.045, 
  1.18, "", "", "", "", "", "", "", "", 2419., 108666., 2.021, 0.045, 2542., 
  0.047, 0.047, 21.4, "samples tested", "", "", "", "", "", "", "", "", "", 
  86.11, 5.37713*^7, 87.324, 20., 2.686, 1.528, 2993.028, 36.8, 218.637, 
  2.92, 1.2, 20.4, 24.651, 1.4, 66.7, 0.601}, 
 {"KEN", "Africa", "Kenya", "2020-06-13", 3457., 152., 122.429, 100., 4., 
  2.429, 64.291, 2.827, 2.277, 1.86, 0.074, 0.045, 1.19, "", "", "", "", "", 
  "", "", "", 3505., 112171., 2.086, 0.065, 2523., 0.047, 0.049, 20.6, 
  "samples tested", "", "", "", "", "", "", "", "", "", 86.11, 5.37713*^7, 
  87.324, 20., 2.686, 1.528, 2993.028, 36.8, 218.637, 2.92, 1.2, 20.4, 
  24.651, 1.4, 66.7, 0.601}, {"KEN", "Africa", "Kenya", "2020-06-14", 3594., 
  137., 118.143, 103., 3., 2.714, 66.839, 2.548, 2.197, 1.916, 0.056, 0.05, 
  1.2, "", "", "", "", "", "", "", "", 3165., 115336., 2.145, 0.059, 2571., 
  0.048, 0.046, 21.8, "samples tested", "", "", "", "", "", "", "", "", "", 
  86.11, 5.37713*^7, 87.324, 20., 2.686, 1.528, 2993.028, 36.8, 218.637, 
  2.92, 1.2, 20.4, 24.651, 1.4, 66.7, 0.601}, 
 {"KEN", "Africa", "Kenya", "2020-06-15", 3727., 133., 122.143, 104., 1., 
  2.714, 69.312, 2.473, 2.272, 1.934, 0.019, 0.05, 1.21, "", "", "", "", "", 
  "", "", "", 3365., 118701., 2.208, 0.063, 2895., 0.054, 0.042, 23.7, 
  "samples tested", "", "", "", "", "", "", "", "", "", 86.11, 5.37713*^7, 
  87.324, 20., 2.686, 1.528, 2993.028, 36.8, 218.637, 2.92, 1.2, 20.4, 
  24.651, 1.4, 66.7, 0.601}, {"KEN", "Africa", "Kenya", "2020-06-16", 3860., 
  133., 124.429, 105., 1., 2.429, 71.786, 2.473, 2.314, 1.953, 0.019, 0.045, 
  1.21, "", "", "", "", "", "", "", "", 3255., 121956., 2.268, 0.061, 3039., 
  0.057, 0.041, 24.4, "samples tested", "", "", "", "", "", "", "", "", "", 
  86.11, 5.37713*^7, 87.324, 20., 2.686, 1.528, 2993.028, 36.8, 218.637, 
  2.92, 1.2, 20.4, 24.651, 1.4, 66.7, 0.601}, 
 {"KEN", "Africa", "Kenya", "2020-06-17", 4044., 184., 135.714, 107., 2., 
  2.571, 75.207, 3.422, 2.524, 1.99, 0.037, 0.048, 1.21, "", "", "", "", "", 
  "", "", "", "", "", "", "", 3324., 0.062, 0.041, 24.5, "samples tested", 
  "", "", "", "", "", "", "", "", "", 86.11, 5.37713*^7, 87.324, 20., 2.686, 
  1.528, 2993.028, 36.8, 218.637, 2.92, 1.2, 20.4, 24.651, 1.4, 66.7, 0.601}, 
 {"KEN", "Africa", "Kenya", "2020-06-18", 4257., 213., 148.857, 117., 10., 
  3.571, 79.169, 3.961, 2.768, 2.176, 0.186, 0.066, 1.21, "", "", "", "", "", 
  "", "", "", "", 130498., 2.427, "", 3464., 0.064, 0.043, 23.3, 
  "samples tested", "", "", "", "", "", "", "", "", "", 86.11, 5.37713*^7, 
  87.324, 20., 2.686, 1.528, 2993.028, 36.8, 218.637, 2.92, 1.2, 20.4, 
  24.651, 1.4, 66.7, 0.601}, {"KEN", "Africa", "Kenya", "2020-06-19", 4374., 
  117., 152.714, 119., 2., 3.286, 81.345, 2.176, 2.84, 2.213, 0.037, 0.061, 
  1.19, "", "", "", "", "", "", "", "", 3043., 133541., 2.483, 0.057, 3554., 
  0.066, 0.043, 23.3, "samples tested", "", "", "", "", "", "", "", "", "", 
  86.11, 5.37713*^7, 87.324, 20., 2.686, 1.528, 2993.028, 36.8, 218.637, 
  2.92, 1.2, 20.4, 24.651, 1.4, 66.7, 0.601}, 
 {"KEN", "Africa", "Kenya", "2020-06-20", 4478., 104., 145.857, 121., 2., 3., 
  83.279, 1.934, 2.713, 2.25, 0.037, 0.056, 1.19, "", "", "", "", "", "", "", 
  "", 2820., 136361., 2.536, 0.052, 3456., 0.064, 0.042, 23.7, 
  "samples tested", "", "", "", "", "", "", "", "", "", 86.11, 5.37713*^7, 
  87.324, 20., 2.686, 1.528, 2993.028, 36.8, 218.637, 2.92, 1.2, 20.4, 
  24.651, 1.4, 66.7, 0.601}, {"KEN", "Africa", "Kenya", "2020-06-21", 4738., 
  260., 163.429, 123., 2., 2.857, 88.114, 4.835, 3.039, 2.287, 0.037, 0.053, 
  1.21, "", "", "", "", "", "", "", "", 3651., 140012., 2.604, 0.068, 3525., 
  0.066, 0.046, 21.6, "samples tested", "", "", "", "", "", "", "", "", "", 
  86.11, 5.37713*^7, 87.324, 20., 2.686, 1.528, 2993.028, 36.8, 218.637, 
  2.92, 1.2, 20.4, 24.651, 1.4, 66.7, 0.601}, 
 {"KEN", "Africa", "Kenya", "2020-06-22", 4797., 59., 152.857, 125., 2., 3., 
  89.211, 1.097, 2.843, 2.325, 0.037, 0.056, 1.21, "", "", "", "", "", "", 
  "", "", 2354., 142366., 2.648, 0.044, 3381., 0.063, 0.045, 22.1, 
  "samples tested", "", "", "", "", "", "", "", "", "", 86.11, 5.37713*^7, 
  87.324, 20., 2.686, 1.528, 2993.028, 36.8, 218.637, 2.92, 1.2, 20.4, 
  24.651, 1.4, 66.7, 0.601}, {"KEN", "Africa", "Kenya", "2020-06-23", 4952., 
  155., 156., 128., 3., 3.286, 92.094, 2.883, 2.901, 2.38, 0.056, 0.061, 
  1.22, "", "", "", "", "", "", "", "", 4171., 146537., 2.725, 0.078, 3512., 
  0.065, 0.044, 22.5, "samples tested", "", "", "", "", "", "", "", "", "", 
  86.11, 5.37713*^7, 87.324, 20., 2.686, 1.528, 2993.028, 36.8, 218.637, 
  2.92, 1.2, 20.4, 24.651, 1.4, 66.7, 0.601}, 
 {"KEN", "Africa", "Kenya", "2020-06-24", 5206., 254., 166., 130., 2., 3.286, 
  96.817, 4.724, 3.087, 2.418, 0.037, 0.061, 1.23, "", "", "", "", "", "", 
  "", "", 4859., 151396., 2.816, 0.09, 3596., 0.067, 0.046, 21.7, 
  "samples tested", "", "", "", "", "", "", "", "", "", 86.11, 5.37713*^7, 
  87.324, 20., 2.686, 1.528, 2993.028, 36.8, 218.637, 2.92, 1.2, 20.4, 
  24.651, 1.4, 66.7, 0.601}, {"KEN", "Africa", "Kenya", "2020-06-25", 5384., 
  178., 161., 132., 2., 2.143, 100.128, 3.31, 2.994, 2.455, 0.037, 0.04, 
  1.23, "", "", "", "", "", "", "", "", 3918., 155314., 2.888, 0.073, 3545., 
  0.066, 0.045, 22., "samples tested", "", "", "", "", "", "", "", "", "", 
  86.11, 5.37713*^7, 87.324, 20., 2.686, 1.528, 2993.028, 36.8, 218.637, 
  2.92, 1.2, 20.4, 24.651, 1.4, 66.7, 0.601}, 
 {"KEN", "Africa", "Kenya", "2020-06-26", 5533., 149., 165.571, 137., 5., 
  2.571, 102.899, 2.771, 3.079, 2.548, 0.093, 0.048, 1.24, "", "", "", "", 
  "", "", "", "", 3090., 158404., 2.946, 0.057, 3552., 0.066, 0.047, 21.5, 
  "samples tested", "", "", "", "", "", "", "", "", "", 86.11, 5.37713*^7, 
  87.324, 20., 2.686, 1.528, 2993.028, 36.8, 218.637, 2.92, 1.2, 20.4, 
  24.651, 1.4, 66.7, 0.601}, {"KEN", "Africa", "Kenya", "2020-06-27", 5811., 
  278., 190.429, 141., 4., 2.857, 108.069, 5.17, 3.541, 2.622, 0.074, 0.053, 
  1.26, "", "", "", "", "", "", "", "", 4074., 162478., 3.022, 0.076, 3731., 
  0.069, 0.051, 19.6, "samples tested", "", "", "", "", "", "", "", "", "", 
  86.11, 5.37713*^7, 87.324, 20., 2.686, 1.528, 2993.028, 36.8, 218.637, 
  2.92, 1.2, 20.4, 24.651, 1.4, 66.7, 0.601}, 
 {"KEN", "Africa", "Kenya", "2020-06-28", 6070., 259., 190.286, 143., 2., 
  2.857, 112.885, 4.817, 3.539, 2.659, 0.037, 0.053, 1.26, "", "", "", "", 
  "", "", "", "", 2718., 165196., 3.072, 0.051, 3598., 0.067, 0.053, 18.9, 
  "samples tested", "", "", "", "", "", "", "", "", "", 86.11, 5.37713*^7, 
  87.324, 20., 2.686, 1.528, 2993.028, 36.8, 218.637, 2.92, 1.2, 20.4, 
  24.651, 1.4, 66.7, 0.601}, {"KEN", "Africa", "Kenya", "2020-06-29", 6190., 
  120., 199., 144., 1., 2.714, 115.117, 2.232, 3.701, 2.678, 0.019, 0.05, 
  1.26, "", "", "", "", "", "", "", "", 2221., 167417., 3.114, 0.041, 3579., 
  0.067, 0.056, 18., "samples tested", "", "", "", "", "", "", "", "", "", 
  86.11, 5.37713*^7, 87.324, 20., 2.686, 1.528, 2993.028, 36.8, 218.637, 
  2.92, 1.2, 20.4, 24.651, 1.4, 66.7, 0.601}, 
 {"KEN", "Africa", "Kenya", "2020-06-30", 6366., 176., 202., 148., 4., 2.857, 
  118.39, 3.273, 3.757, 2.752, 0.074, 0.053, 1.26, "", "", "", "", "", "", 
  "", "", 2419., 169836., 3.158, 0.045, 3328., 0.062, 0.061, 16.5, 
  "samples tested", "", "", "", "", "", "", "", "", "", 86.11, 5.37713*^7, 
  87.324, 20., 2.686, 1.528, 2993.028, 36.8, 218.637, 2.92, 1.2, 20.4, 
  24.651, 1.4, 66.7, 0.601}, {"KEN", "Africa", "Kenya", "2020-07-01", 6673., 
  307., 209.571, 149., 1., 2.714, 124.1, 5.709, 3.897, 2.771, 0.019, 0.05, 
  1.27, "", "", "", "", "", "", "", "", 3519., 173355., 3.224, 0.065, 3137., 
  0.058, 0.067, 15., "samples tested", "", "", "", "", "", "", "", "", "", 
  86.11, 5.37713*^7, 87.324, 20., 2.686, 1.528, 2993.028, 36.8, 218.637, 
  2.92, 1.2, 20.4, 24.651, 1.4, 66.7, 0.601}, 
 {"KEN", "Africa", "Kenya", "2020-07-02", 6941., 268., 222.429, 152., 3., 
  2.857, 129.084, 4.984, 4.137, 2.827, 0.056, 0.053, 1.27, "", "", "", "", 
  "", "", "", "", 2704., 176059., 3.274, 0.05, 2964., 0.055, 0.075, 13.3, 
  "samples tested", "", "", "", "", "", "", "", "", "", 86.11, 5.37713*^7, 
  87.324, 20., 2.686, 1.528, 2993.028, 36.8, 218.637, 2.92, 1.2, 20.4, 
  24.651, 1.4, 66.7, 0.601}, {"KEN", "Africa", "Kenya", "2020-07-03", 7188., 
  247., 236.429, 154., 2., 2.429, 133.677, 4.594, 4.397, 2.864, 0.037, 0.045, 
  1.28, "", "", "", "", "", "", "", "", 4147., 180206., 3.351, 0.077, 3115., 
  0.058, 0.076, 13.2, "samples tested", "", "", "", "", "", "", "", "", "", 
  86.11, 5.37713*^7, 87.324, 20., 2.686, 1.528, 2993.028, 36.8, 218.637, 
  2.92, 1.2, 20.4, 24.651, 1.4, 66.7, 0.601}, 
 {"KEN", "Africa", "Kenya", "2020-07-04", 7577., 389., 252.286, 159., 5., 
  2.571, 140.912, 7.234, 4.692, 2.957, 0.093, 0.048, 1.29, "", "", "", "", 
  "", "", "", "", 4829., 185035., 3.441, 0.09, 3222., 0.06, 0.078, 12.8, 
  "samples tested", "", "", "", "", "", "", "", "", "", 86.11, 5.37713*^7, 
  87.324, 20., 2.686, 1.528, 2993.028, 36.8, 218.637, 2.92, 1.2, 20.4, 
  24.651, 1.4, 66.7, 0.601}, {"KEN", "Africa", "Kenya", "2020-07-05", 7886., 
  309., 259.429, 160., 1., 2.429, 146.658, 5.747, 4.825, 2.976, 0.019, 0.045, 
  1.27, "", "", "", "", "", "", "", "", 4228., 189263., 3.52, 0.079, 3438., 
  0.064, 0.075, 13.3, "samples tested", "", "", "", "", "", "", "", "", "", 
  86.11, 5.37713*^7, 87.324, 20., 2.686, 1.528, 2993.028, 36.8, 218.637, 
  2.92, 1.2, 20.4, 24.651, 1.4, 66.7, 0.601}, 
 {"KEN", "Africa", "Kenya", "2020-07-06", 8067., 181., 268.143, 164., 4., 
  2.857, 150.024, 3.366, 4.987, 3.05, 0.074, 0.053, 1.27, "", "", "", "", "", 
  "", "", "", 2131., 191394., 3.559, 0.04, 3425., 0.064, 0.078, 12.8, 
  "samples tested", "", "", "", "", "", "", "", "", "", 86.11, 5.37713*^7, 
  87.324, 20., 2.686, 1.528, 2993.028, 36.8, 218.637, 2.92, 1.2, 20.4, 
  24.651, 1.4, 66.7, 0.601}, {"KEN", "Africa", "Kenya", "2020-07-07", 8250., 
  183., 269.143, 167., 3., 2.714, 153.428, 3.403, 5.005, 3.106, 0.056, 0.05, 
  1.26, "", "", "", "", "", "", "", "", 2061., 193455., 3.598, 0.038, 3374., 
  0.063, 0.08, 12.5, "samples tested", "", "", "", "", "", "", "", "", "", 
  81.48, 5.37713*^7, 87.324, 20., 2.686, 1.528, 2993.028, 36.8, 218.637, 
  2.92, 1.2, 20.4, 24.651, 1.4, 66.7, 0.601}, 
 {"KEN", "Africa", "Kenya", "2020-07-08", 8528., 278., 265., 169., 2., 2.857, 
  158.598, 5.17, 4.928, 3.143, 0.037, 0.053, 1.27, "", "", "", "", "", "", 
  "", "", 3053., 196508., 3.655, 0.057, 3308., 0.062, 0.08, 12.5, 
  "samples tested", "", "", "", "", "", "", "", "", "", 81.48, 5.37713*^7, 
  87.324, 20., 2.686, 1.528, 2993.028, 36.8, 218.637, 2.92, 1.2, 20.4, 
  24.651, 1.4, 66.7, 0.601}, {"KEN", "Africa", "Kenya", "2020-07-09", 8975., 
  447., 290.571, 173., 4., 3., 166.911, 8.313, 5.404, 3.217, 0.074, 0.056, 
  1.29, "", "", "", "", "", "", "", "", 3803., 200311., 3.725, 0.071, 3465., 
  0.064, 0.084, 11.9, "samples tested", "", "", "", "", "", "", "", "", "", 
  81.48, 5.37713*^7, 87.324, 20., 2.686, 1.528, 2993.028, 36.8, 218.637, 
  2.92, 1.2, 20.4, 24.651, 1.4, 66.7, 0.601}, 
 {"KEN", "Africa", "Kenya", "2020-07-10", 9448., 473., 322.857, 181., 8., 
  3.857, 175.707, 8.797, 6.004, 3.366, 0.149, 0.072, 1.3, "", "", "", "", "", 
  "", "", "", 6273., 206584., 3.842, 0.117, 3768., 0.07, 0.086, 11.7, 
  "samples tested", "", "", "", "", "", "", "", "", "", 81.48, 5.37713*^7, 
  87.324, 20., 2.686, 1.528, 2993.028, 36.8, 218.637, 2.92, 1.2, 20.4, 
  24.651, 1.4, 66.7, 0.601}, {"KEN", "Africa", "Kenya", "2020-07-11", 9726., 
  278., 307., 184., 3., 3.571, 180.877, 5.17, 5.709, 3.422, 0.056, 0.066, 
  1.28, "", "", "", "", "", "", "", "", 1403., 207987., 3.868, 0.026, 3279., 
  0.061, 0.094, 10.7, "samples tested", "", "", "", "", "", "", "", "", "", 
  81.48, 5.37713*^7, 87.324, 20., 2.686, 1.528, 2993.028, 36.8, 218.637, 
  2.92, 1.2, 20.4, 24.651, 1.4, 66.7, 0.601}, 
 {"KEN", "Africa", "Kenya", "2020-07-12", 10105., 379., 317., 185., 1., 
  3.571, 187.926, 7.048, 5.895, 3.44, 0.019, 0.066, 1.28, "", "", "", "", "", 
  "", "", "", 7050., 215037., 3.999, 0.131, 3682., 0.068, 0.086, 11.6, 
  "samples tested", "", "", "", "", "", "", "", "", "", 81.48, 5.37713*^7, 
  87.324, 20., 2.686, 1.528, 2993.028, 36.8, 218.637, 2.92, 1.2, 20.4, 
  24.651, 1.4, 66.7, 0.601}, {"KEN", "Africa", "Kenya", "2020-07-13", 10294., 
  189., 318.143, 197., 12., 4.714, 191.44, 3.515, 5.917, 3.664, 0.223, 0.088, 
  1.29, "", "", "", "", "", "", "", "", 1205., 216242., 4.022, 0.022, 3550., 
  0.066, 0.09, 11.2, "samples tested", "", "", "", "", "", "", "", "", "", 
  81.48, 5.37713*^7, 87.324, 20., 2.686, 1.528, 2993.028, 36.8, 218.637, 
  2.92, 1.2, 20.4, 24.651, 1.4, 66.7, 0.601}, 
 {"KEN", "Africa", "Kenya", "2020-07-14", 10791., 497., 363., 202., 5., 5., 
  200.683, 9.243, 6.751, 3.757, 0.093, 0.093, 1.31, "", "", "", "", "", "", 
  "", "", 4992., 221234., 4.114, 0.093, 3968., 0.074, 0.091, 10.9, 
  "samples tested", "", "", "", "", "", "", "", "", "", 81.48, 5.37713*^7, 
  87.324, 20., 2.686, 1.528, 2993.028, 36.8, 218.637, 2.92, 1.2, 20.4, 
  24.651, 1.4, 66.7, 0.601}, {"KEN", "Africa", "Kenya", "2020-07-15", 11252., 
  461., 389.143, 209., 7., 5.714, 209.257, 8.573, 7.237, 3.887, 0.13, 0.106, 
  1.3, "", "", "", "", "", "", "", "", 4261., 225495., 4.194, 0.079, 4141., 
  0.077, 0.094, 10.6, "samples tested", "", "", "", "", "", "", "", "", "", 
  81.48, 5.37713*^7, 87.324, 20., 2.686, 1.528, 2993.028, 36.8, 218.637, 
  2.92, 1.2, 20.4, 24.651, 1.4, 66.7, 0.601}, 
 {"KEN", "Africa", "Kenya", "2020-07-16", 11673., 421., 385.429, 217., 8., 
  6.286, 217.086, 7.829, 7.168, 4.036, 0.149, 0.117, 1.29, "", "", "", "", 
  "", "", "", "", 3895., 229390., 4.266, 0.072, 4154., 0.077, 0.093, 10.8, 
  "samples tested", "", "", "", "", "", "", "", "", "", 81.48, 5.37713*^7, 
  87.324, 20., 2.686, 1.528, 2993.028, 36.8, 218.637, 2.92, 1.2, 20.4, 
  24.651, 1.4, 66.7, 0.601}, {"KEN", "Africa", "Kenya", "2020-07-17", 12062., 
  389., 373.429, 222., 5., 5.857, 224.32, 7.234, 6.945, 4.129, 0.093, 0.109, 
  1.3, "", "", "", "", "", "", "", "", 3545., 232935., 4.332, 0.066, 3764., 
  0.07, 0.099, 10.1, "samples tested", "", "", "", "", "", "", "", "", "", 
  81.48, 5.37713*^7, 87.324, 20., 2.686, 1.528, 2993.028, 36.8, 218.637, 
  2.92, 1.2, 20.4, 24.651, 1.4, 66.7, 0.601}, 
 {"KEN", "Africa", "Kenya", "2020-07-18", 12750., 688., 432., 225., 3., 
  5.857, 237.115, 12.795, 8.034, 4.184, 0.056, 0.109, 1.31, "", "", "", "", 
  "", "", "", "", 5228., 238163., 4.429, 0.097, 4311., 0.08, 0.1, 10., 
  "samples tested", "", "", "", "", "", "", "", "", "", 81.48, 5.37713*^7, 
  87.324, 20., 2.686, 1.528, 2993.028, 36.8, 218.637, 2.92, 1.2, 20.4, 
  24.651, 1.4, 66.7, 0.601}, {"KEN", "Africa", "Kenya", "2020-07-19", 13353., 
  603., 464., 234., 9., 7., 248.329, 11.214, 8.629, 4.352, 0.167, 0.13, 1.3, 
  "", "", "", "", "", "", "", "", 5724., 243887., 4.536, 0.106, 4121., 0.077, 
  0.113, 8.9, "samples tested", "", "", "", "", "", "", "", "", "", 81.48, 
  5.37713*^7, 87.324, 20., 2.686, 1.528, 2993.028, 36.8, 218.637, 2.92, 1.2, 
  20.4, 24.651, 1.4, 66.7, 0.601}, {"KEN", "Africa", "Kenya", "2020-07-20", 
  13771., 418., 496.714, 238., 4., 5.857, 256.103, 7.774, 9.238, 4.426, 
  0.074, 0.109, 1.29, "", "", "", "", "", "", "", "", 2474., 246361., 4.582, 
  0.046, 4303., 0.08, 0.115, 8.7, "samples tested", "", "", "", "", "", "", 
  "", "", "", 81.48, 5.37713*^7, 87.324, 20., 2.686, 1.528, 2993.028, 36.8, 
  218.637, 2.92, 1.2, 20.4, 24.651, 1.4, 66.7, 0.601}, 
 {"KEN", "Africa", "Kenya", "2020-07-21", 14168., 397., 482.429, 250., 12., 
  6.857, 263.486, 7.383, 8.972, 4.649, 0.223, 0.128, 1.28, "", "", "", "", 
  "", "", "", "", 3637., 249998., 4.649, 0.068, 4109., 0.076, 0.117, 8.5, 
  "samples tested", "", "", "", "", "", "", "", "", "", 81.48, 5.37713*^7, 
  87.324, 20., 2.686, 1.528, 2993.028, 36.8, 218.637, 2.92, 1.2, 20.4, 
  24.651, 1.4, 66.7, 0.601}, {"KEN", "Africa", "Kenya", "2020-07-22", 14805., 
  637., 507.571, 260., 10., 7.286, 275.333, 11.846, 9.439, 4.835, 0.186, 
  0.135, 1.27, "", "", "", "", "", "", "", "", 4275., 254273., 4.729, 0.08, 
  4111., 0.076, 0.123, 8.1, "samples tested", "", "", "", "", "", "", "", "", 
  "", 81.48, 5.37713*^7, 87.324, 20., 2.686, 1.528, 2993.028, 36.8, 218.637, 
  2.92, 1.2, 20.4, 24.651, 1.4, 66.7, 0.601}, 
 {"KEN", "Africa", "Kenya", "2020-07-23", 15601., 796., 561.143, 263., 3., 
  6.571, 290.136, 14.803, 10.436, 4.891, 0.056, 0.122, 1.26, "", "", "", "", 
  "", "", "", "", 6754., 261027., 4.854, 0.126, 4520., 0.084, 0.124, 8.1, 
  "samples tested", "", "", "", "", "", "", "", "", "", 81.48, 5.37713*^7, 
  87.324, 20., 2.686, 1.528, 2993.028, 36.8, 218.637, 2.92, 1.2, 20.4, 
  24.651, 1.4, 66.7, 0.601}, {"KEN", "Africa", "Kenya", "2020-07-24", 16268., 
  667., 600.857, 274., 11., 7.429, 302.541, 12.404, 11.174, 5.096, 0.205, 
  0.138, 1.24, "", "", "", "", "", "", "", "", 5075., 266102., 4.949, 0.094, 
  4738., 0.088, 0.127, 7.9, "samples tested", "", "", "", "", "", "", "", "", 
  "", 81.48, 5.37713*^7, 87.324, 20., 2.686, 1.528, 2993.028, 36.8, 218.637, 
  2.92, 1.2, 20.4, 24.651, 1.4, 66.7, 0.601}, 
 {"KEN", "Africa", "Kenya", "2020-07-25", 16643., 375., 556.143, 278., 4., 
  7.571, 309.515, 6.974, 10.343, 5.17, 0.074, 0.141, 1.21, "", "", "", "", 
  "", "", "", "", "", "", "", "", 4635., 0.086, 0.12, 8.3, "samples tested", 
  "", "", "", "", "", "", "", "", "", 81.48, 5.37713*^7, 87.324, 20., 2.686, 
  1.528, 2993.028, 36.8, 218.637, 2.92, 1.2, 20.4, 24.651, 1.4, 66.7, 0.601}, 
 {"KEN", "Africa", "Kenya", "2020-07-26", 17603., 960., 607.143, 280., 2., 
  6.571, 327.368, 17.853, 11.291, 5.207, 0.037, 0.122, 1.21, "", "", "", "", 
  "", "", "", "", "", "", "", "", 4460., 0.083, 0.136, 7.3, "samples tested", 
  "", "", "", "", "", "", "", "", "", 81.48, 5.37713*^7, 87.324, 20., 2.686, 
  1.528, 2993.028, 36.8, 218.637, 2.92, 1.2, 20.4, 24.651, 1.4, 66.7, 0.601}, 
 {"KEN", "Africa", "Kenya", "2020-07-27", 17975., 372., 600.571, 285., 5., 
  6.714, 334.286, 6.918, 11.169, 5.3, 0.093, 0.125, 1.19, "", "", "", "", "", 
  "", "", "", "", 279612., 5.2, "", 4750., 0.088, 0.126, 7.9, 
  "samples tested", "", "", "", "", "", "", "", "", "", 81.48, 5.37713*^7, 
  87.324, 20., 2.686, 1.528, 2993.028, 36.8, 218.637, 2.92, 1.2, 20.4, 
  24.651, 1.4, 66.7, 0.601}, {"KEN", "Africa", "Kenya", "2020-07-28", 18581., 
  606., 630.429, 299., 14., 7., 345.556, 11.27, 11.724, 5.561, 0.26, 0.13, 
  1.17, "", "", "", "", "", "", "", "", 4888., 284500., 5.291, 0.091, 4929., 
  0.092, 0.128, 7.8, "samples tested", "", "", "", "", "", "", "", "", "", 
  81.48, 5.37713*^7, 87.324, 20., 2.686, 1.528, 2993.028, 36.8, 218.637, 
  2.92, 1.2, 20.4, 24.651, 1.4, 66.7, 0.601}, 
 {"KEN", "Africa", "Kenya", "2020-07-29", 19125., 544., 617.143, 311., 12., 
  7.286, 355.673, 10.117, 11.477, 5.784, 0.223, 0.135, 1.15, "", "", "", "", 
  "", "", "", "", 5259., 289759., 5.389, 0.098, 5069., 0.094, 0.122, 8.2, 
  "samples tested", "", "", "", "", "", "", "", "", "", 81.48, 5.37713*^7, 
  87.324, 20., 2.686, 1.528, 2993.028, 36.8, 218.637, 2.92, 1.2, 20.4, 
  24.651, 1.4, 66.7, 0.601}, {"KEN", "Africa", "Kenya", "2020-07-30", 19913., 
  788., 616., 325., 14., 8.857, 370.328, 14.655, 11.456, 6.044, 0.26, 0.165, 
  1.14, "", "", "", "", "", "", "", "", 5521., 295280., 5.491, 0.103, 4893., 
  0.091, 0.126, 7.9, "samples tested", "", "", "", "", "", "", "", "", "", 
  81.48, 5.37713*^7, 87.324, 20., 2.686, 1.528, 2993.028, 36.8, 218.637, 
  2.92, 1.2, 20.4, 24.651, 1.4, 66.7, 0.601}, 
 {"KEN", "Africa", "Kenya", "2020-07-31", 20636., 723., 624., 341., 16., 
  9.571, 383.773, 13.446, 11.605, 6.342, 0.298, 0.178, 1.12, "", "", "", "", 
  "", "", "", "", 8679., 303959., 5.653, 0.161, 5408., 0.101, 0.115, 8.7, 
  "samples tested", "", "", "", "", "", "", "", "", "", 81.48, 5.37713*^7, 
  87.324, 20., 2.686, 1.528, 2993.028, 36.8, 218.637, 2.92, 1.2, 20.4, 
  24.651, 1.4, 66.7, 0.601}, {"KEN", "Africa", "Kenya", "2020-08-01", 21363., 
  727., 674.286, 364., 23., 12.286, 397.294, 13.52, 12.54, 6.769, 0.428, 
  0.228, 1.11, "", "", "", "", "", "", "", "", 6371., 310330., 5.771, 0.118, 
  5675., 0.106, 0.119, 8.4, "samples tested", "", "", "", "", "", "", "", "", 
  "", 75.93, 5.37713*^7, 87.324, 20., 2.686, 1.528, 2993.028, 36.8, 218.637, 
  2.92, 1.2, 20.4, 24.651, 1.4, 66.7, 0.601}, 
 {"KEN", "Africa", "Kenya", "2020-08-02", 22053., 690., 635.714, 369., 5., 
  12.714, 410.126, 12.832, 11.823, 6.862, 0.093, 0.236, 1.09, "", "", "", "", 
  "", "", "", "", 5393., 315723., 5.872, 0.1, 5802., 0.108, 0.11, 9.1, 
  "samples tested", "", "", "", "", "", "", "", "", "", 75.93, 5.37713*^7, 
  87.324, 20., 2.686, 1.528, 2993.028, 36.8, 218.637, 2.92, 1.2, 20.4, 
  24.651, 1.4, 66.7, 0.601}, {"KEN", "Africa", "Kenya", "2020-08-03", 22597., 
  544., 660.286, 382., 13., 13.857, 420.243, 10.117, 12.28, 7.104, 0.242, 
  0.258, 1.07, "", "", "", "", "", "", "", "", 2653., 318376., 5.921, 0.049, 
  5538., 0.103, 0.119, 8.4, "samples tested", "", "", "", "", "", "", "", "", 
  "", 75.93, 5.37713*^7, 87.324, 20., 2.686, 1.528, 2993.028, 36.8, 218.637, 
  2.92, 1.2, 20.4, 24.651, 1.4, 66.7, 0.601}, 
 {"KEN", "Africa", "Kenya", "2020-08-04", 23202., 605., 660.143, 388., 6., 
  12.714, 431.494, 11.251, 12.277, 7.216, 0.112, 0.236, 1.05, "", "", "", "", 
  "", "", "", "", 4547., 322923., 6.005, 0.085, 5489., 0.102, 0.12, 8.3, 
  "samples tested", "", "", "", "", "", "", "", "", "", 75.93, 5.37713*^7, 
  87.324, 20., 2.686, 1.528, 2993.028, 36.8, 218.637, 2.92, 1.2, 20.4, 
  24.651, 1.4, 66.7, 0.601}, {"KEN", "Africa", "Kenya", "2020-08-05", 23873., 
  671., 678.286, 391., 3., 11.429, 443.973, 12.479, 12.614, 7.272, 0.056, 
  0.213, 1.02, "", "", "", "", "", "", "", "", 6200., 329123., 6.121, 0.115, 
  5623., 0.105, 0.121, 8.3, "samples tested", "", "", "", "", "", "", "", "", 
  "", 75.93, 5.37713*^7, 87.324, 20., 2.686, 1.528, 2993.028, 36.8, 218.637, 
  2.92, 1.2, 20.4, 24.651, 1.4, 66.7, 0.601}, 
 {"KEN", "Africa", "Kenya", "2020-08-06", 24411., 538., 642.571, 399., 8., 
  10.571, 453.978, 10.005, 11.95, 7.42, 0.149, 0.197, 1., "", "", "", "", "", 
  "", "", "", 6195., 335318., 6.236, 0.115, 5720., 0.106, 0.112, 8.9, 
  "samples tested", "", "", "", "", "", "", "", "", "", 73.15, 5.37713*^7, 
  87.324, 20., 2.686, 1.528, 2993.028, 36.8, 218.637, 2.92, 1.2, 20.4, 
  24.651, 1.4, 66.7, 0.601}, {"KEN", "Africa", "Kenya", "2020-08-07", 25138., 
  727., 643.143, 413., 14., 10.286, 467.498, 13.52, 11.961, 7.681, 0.26, 
  0.191, 0.99, "", "", "", "", "", "", "", "", 6814., 342132., 6.363, 0.127, 
  5453., 0.101, 0.118, 8.5, "samples tested", "", "", "", "", "", "", "", "", 
  "", 73.15, 5.37713*^7, 87.324, 20., 2.686, 1.528, 2993.028, 36.8, 218.637, 
  2.92, 1.2, 20.4, 24.651, 1.4, 66.7, 0.601}, 
 {"KEN", "Africa", "Kenya", "2020-08-08", 25837., 699., 639.143, 418., 5., 
  7.714, 480.498, 12.999, 11.886, 7.774, 0.093, 0.143, 0.98, "", "", "", "", 
  "", "", "", "", 7175., 349307., 6.496, 0.133, 5568., 0.104, 0.115, 8.7, 
  "samples tested", "", "", "", "", "", "", "", "", "", 73.15, 5.37713*^7, 
  87.324, 20., 2.686, 1.528, 2993.028, 36.8, 218.637, 2.92, 1.2, 20.4, 
  24.651, 1.4, 66.7, 0.601}, {"KEN", "Africa", "Kenya", "2020-08-09", 26436., 
  599., 626.143, 420., 2., 7.286, 491.638, 11.14, 11.645, 7.811, 0.037, 
  0.135, 0.96, "", "", "", "", "", "", "", "", 4420., 353727., 6.578, 0.082, 
  5429., 0.101, 0.115, 8.7, "samples tested", "", "", "", "", "", "", "", "", 
  "", 73.15, 5.37713*^7, 87.324, 20., 2.686, 1.528, 2993.028, 36.8, 218.637, 
  2.92, 1.2, 20.4, 24.651, 1.4, 66.7, 0.601}, 
 {"KEN", "Africa", "Kenya", "2020-08-10", 26928., 492., 618.714, 423., 3., 
  5.857, 500.788, 9.15, 11.506, 7.867, 0.056, 0.109, 0.95, "", "", "", "", 
  "", "", "", "", 4603., 358330., 6.664, 0.086, 5708., 0.106, 0.108, 9.2, 
  "samples tested", "", "", "", "", "", "", "", "", "", 73.15, 5.37713*^7, 
  87.324, 20., 2.686, 1.528, 2993.028, 36.8, 218.637, 2.92, 1.2, 20.4, 
  24.651, 1.4, 66.7, 0.601}, {"KEN", "Africa", "Kenya", "2020-08-11", 27425., 
  497., 603.286, 438., 15., 7.143, 510.03, 9.243, 11.219, 8.146, 0.279, 
  0.133, 0.92, "", "", "", "", "", "", "", "", 4171., 362501., 6.742, 0.078, 
  5654., 0.105, 0.107, 9.4, "samples tested", "", "", "", "", "", "", "", "", 
  "", 73.15, 5.37713*^7, 87.324, 20., 2.686, 1.528, 2993.028, 36.8, 218.637, 
  2.92, 1.2, 20.4, 24.651, 1.4, 66.7, 0.601}, 
 {"KEN", "Africa", "Kenya", "2020-08-12", 28104., 679., 604.429, 456., 18., 
  9.286, 522.658, 12.628, 11.241, 8.48, 0.335, 0.173, 0.9, "", "", "", "", 
  "", "", "", "", 6590., 369091., 6.864, 0.123, 5710., 0.106, 0.106, 9.4, 
  "samples tested", "", "", "", "", "", "", "", "", "", 73.15, 5.37713*^7, 
  87.324, 20., 2.686, 1.528, 2993.028, 36.8, 218.637, 2.92, 1.2, 20.4, 
  24.651, 1.4, 66.7, 0.601}, {"KEN", "Africa", "Kenya", "2020-08-13", 28754., 
  650., 620.429, 460., 4., 8.714, 534.746, 12.088, 11.538, 8.555, 0.074, 
  0.162, 0.87, "", "", "", "", "", "", "", "", 6768., 375859., 6.99, 0.126, 
  5792., 0.108, 0.107, 9.3, "samples tested", "", "", "", "", "", "", "", "", 
  "", 70.37, 5.37713*^7, 87.324, 20., 2.686, 1.528, 2993.028, 36.8, 218.637, 
  2.92, 1.2, 20.4, 24.651, 1.4, 66.7, 0.601}, 
 {"KEN", "Africa", "Kenya", "2020-08-14", 29334., 580., 599.429, 465., 5., 
  7.429, 545.533, 10.786, 11.148, 8.648, 0.093, 0.138, 0.84, "", "", "", "", 
  "", "", "", "", 5458., 381317., 7.091, 0.102, 5598., 0.104, 0.107, 9.3, 
  "samples tested", "", "", "", "", "", "", "", "", "", 70.37, 5.37713*^7, 
  87.324, 20., 2.686, 1.528, 2993.028, 36.8, 218.637, 2.92, 1.2, 20.4, 
  24.651, 1.4, 66.7, 0.601}, {"KEN", "Africa", "Kenya", "2020-08-15", 29849., 
  515., 573.143, 472., 7., 7.714, 555.11, 9.578, 10.659, 8.778, 0.13, 0.143, 
  0.81, "", "", "", "", "", "", "", "", "", "", "", "", 5294., 0.098, 0.108, 
  9.2, "samples tested", "", "", "", "", "", "", "", "", "", 70.37, 
  5.37713*^7, 87.324, 20., 2.686, 1.528, 2993.028, 36.8, 218.637, 2.92, 1.2, 
  20.4, 24.651, 1.4, 66.7, 0.601}, {"KEN", "Africa", "Kenya", "2020-08-16", 
  30120., 271., 526.286, 474., 2., 7.714, 560.15, 5.04, 9.787, 8.815, 0.037, 
  0.143, 0.78, "", "", "", "", "", "", "", "", "", 391416., 7.279, "", 5384., 
  0.1, 0.098, 10.2, "samples tested", "", "", "", "", "", "", "", "", "", 
  70.37, 5.37713*^7, 87.324, 20., 2.686, 1.528, 2993.028, 36.8, 218.637, 
  2.92, 1.2, 20.4, 24.651, 1.4, 66.7, 0.601}, 
 {"KEN", "Africa", "Kenya", "2020-08-17", 30365., 245., 491., 482., 8., 
  8.429, 564.706, 4.556, 9.131, 8.964, 0.149, 0.157, 0.77, "", "", "", "", 
  "", "", "", "", 3150., 394566., 7.338, 0.059, 5177., 0.096, 0.095, 10.5, 
  "samples tested", "", "", "", "", "", "", "", "", "", 70.37, 5.37713*^7, 
  87.324, 20., 2.686, 1.528, 2993.028, 36.8, 218.637, 2.92, 1.2, 20.4, 
  24.651, 1.4, 66.7, 0.601}, {"KEN", "Africa", "Kenya", "2020-08-18", 30636., 
  271., 458.714, 487., 5., 7., 569.746, 5.04, 8.531, 9.057, 0.093, 0.13, 
  0.75, "", "", "", "", "", "", "", "", 4019., 398585., 7.413, 0.075, 5155., 
  0.096, 0.089, 11.2, "samples tested", "", "", "", "", "", "", "", "", "", 
  70.37, 5.37713*^7, 87.324, 20., 2.686, 1.528, 2993.028, 36.8, 218.637, 
  2.92, 1.2, 20.4, 24.651, 1.4, 66.7, 0.601}, 
 {"KEN", "Africa", "Kenya", "2020-08-19", 31015., 379., 415.857, 506., 19., 
  7.143, 576.795, 7.048, 7.734, 9.41, 0.353, 0.133, 0.74, "", "", "", "", "", 
  "", "", "", "", "", "", "", 4856., 0.09, 0.086, 11.7, "samples tested", "", 
  "", "", "", "", "", "", "", "", 70.37, 5.37713*^7, 87.324, 20., 2.686, 
  1.528, 2993.028, 36.8, 218.637, 2.92, 1.2, 20.4, 24.651, 1.4, 66.7, 0.601}, 
 {"KEN", "Africa", "Kenya", "2020-08-20", 31441., 426., 383.857, 516., 10., 
  8., 584.717, 7.922, 7.139, 9.596, 0.186, 0.149, 0.73, "", "", "", "", "", 
  "", "", "", "", "", "", "", 4532., 0.084, 0.085, 11.8, "samples tested", 
  "", "", "", "", "", "", "", "", "", 70.37, 5.37713*^7, 87.324, 20., 2.686, 
  1.528, 2993.028, 36.8, 218.637, 2.92, 1.2, 20.4, 24.651, 1.4, 66.7, 0.601}, 
 {"KEN", "Africa", "Kenya", "2020-08-21", 31763., 322., 347., 532., 16., 
  9.571, 590.705, 5.988, 6.453, 9.894, 0.298, 0.178, 0.72, "", "", "", "", 
  "", "", "", "", "", 412080., 7.664, "", 4395., 0.082, 0.079, 12.7, 
  "samples tested", "", "", "", "", "", "", "", "", "", 70.37, 5.37713*^7, 
  87.324, 20., 2.686, 1.528, 2993.028, 36.8, 218.637, 2.92, 1.2, 20.4, 
  24.651, 1.4, 66.7, 0.601}, {"KEN", "Africa", "Kenya", "2020-08-22", 32118., 
  355., 324.143, 542., 10., 10., 597.307, 6.602, 6.028, 10.08, 0.186, 0.186, 
  0.72, "", "", "", "", "", "", "", "", 5724., 417804., 7.77, 0.106, 4491., 
  0.084, 0.072, 13.9, "samples tested", "", "", "", "", "", "", "", "", "", 
  70.37, 5.37713*^7, 87.324, 20., 2.686, 1.528, 2993.028, 36.8, 218.637, 
  2.92, 1.2, 20.4, 24.651, 1.4, 66.7, 0.601}, 
 {"KEN", "Africa", "Kenya", "2020-08-23", 32364., 246., 320.571, 548., 6., 
  10.571, 601.882, 4.575, 5.962, 10.191, 0.112, 0.197, 0.72, "", "", "", "", 
  "", "", "", "", 4179., 421983., 7.848, 0.078, 4367., 0.081, 0.073, 13.6, 
  "samples tested", "", "", "", "", "", "", "", "", "", 70.37, 5.37713*^7, 
  87.324, 20., 2.686, 1.528, 2993.028, 36.8, 218.637, 2.92, 1.2, 20.4, 
  24.651, 1.4, 66.7, 0.601}, {"KEN", "Africa", "Kenya", "2020-08-24", 32557., 
  193., 313.143, 554., 6., 10.286, 605.472, 3.589, 5.824, 10.303, 0.112, 
  0.191, 0.72, "", "", "", "", "", "", "", "", 3381., 425364., 7.911, 0.063, 
  4400., 0.082, 0.071, 14.1, "samples tested", "", "", "", "", "", "", "", 
  "", "", 70.37, 5.37713*^7, 87.324, 20., 2.686, 1.528, 2993.028, 36.8, 
  218.637, 2.92, 1.2, 20.4, 24.651, 1.4, 66.7, 0.601}, 
 {"KEN", "Africa", "Kenya", "2020-08-25", 32803., 246., 309.571, 559., 5., 
  10.286, 610.047, 4.575, 5.757, 10.396, 0.093, 0.191, 0.71, "", "", "", "", 
  "", "", "", "", 4149., 429513., 7.988, 0.077, 4418., 0.082, 0.07, 14.3, 
  "samples tested", "", "", "", "", "", "", "", "", "", 70.37, 5.37713*^7, 
  87.324, 20., 2.686, 1.528, 2993.028, 36.8, 218.637, 2.92, 1.2, 20.4, 
  24.651, 1.4, 66.7, 0.601}, {"KEN", "Africa", "Kenya", "2020-08-26", 33016., 
  213., 285.857, 564., 5., 8.286, 614.008, 3.961, 5.316, 10.489, 0.093, 
  0.154, 0.71, "", "", "", "", "", "", "", "", "", "", "", "", 4396., 0.082, 
  0.065, 15.4, "samples tested", "", "", "", "", "", "", "", "", "", 70.37, 
  5.37713*^7, 87.324, 20., 2.686, 1.528, 2993.028, 36.8, 218.637, 2.92, 1.2, 
  20.4, 24.651, 1.4, 66.7, 0.601}, {"KEN", "Africa", "Kenya", "2020-08-27", 
  33389., 373., 278.286, 567., 3., 7.286, 620.945, 6.937, 5.175, 10.545, 
  0.056, 0.135, 0.7, "", "", "", "", "", "", "", "", "", 438193., 8.149, "", 
  4373., 0.081, 0.064, 15.7, "samples tested", "", "", "", "", "", "", "", 
  "", "", 70.37, 5.37713*^7, 87.324, 20., 2.686, 1.528, 2993.028, 36.8, 
  218.637, 2.92, 1.2, 20.4, 24.651, 1.4, 66.7, 0.601}, 
 {"KEN", "Africa", "Kenya", "2020-08-28", 33630., 241., 266.714, 567., 0., 
  5., 625.427, 4.482, 4.96, 10.545, 0., 0.093, 0.7, "", "", "", "", "", "", 
  "", "", 4520., 442713., 8.233, 0.084, 4376., 0.081, 0.061, 16.4, 
  "samples tested", "", "", "", "", "", "", "", "", "", 70.37, 5.37713*^7, 
  87.324, 20., 2.686, 1.528, 2993.028, 36.8, 218.637, 2.92, 1.2, 20.4, 
  24.651, 1.4, 66.7, 0.601}, {"KEN", "Africa", "Kenya", "2020-08-29", 33794., 
  164., 239.429, 572., 5., 4.286, 628.477, 3.05, 4.453, 10.638, 0.093, 0.08, 
  0.69, "", "", "", "", "", "", "", "", 3009., 445722., 8.289, 0.056, 3988., 
  0.074, 0.06, 16.7, "samples tested", "", "", "", "", "", "", "", "", "", 
  70.37, 5.37713*^7, 87.324, 20., 2.686, 1.528, 2993.028, 36.8, 218.637, 
  2.92, 1.2, 20.4, 24.651, 1.4, 66.7, 0.601}, 
 {"KEN", "Africa", "Kenya", "2020-08-30", 34057., 263., 241.857, 574., 2., 
  3.714, 633.368, 4.891, 4.498, 10.675, 0.037, 0.069, 0.7, "", "", "", "", 
  "", "", "", "", 4424., 450146., 8.371, 0.082, 4023., 0.075, 0.06, 16.6, 
  "samples tested", "", "", "", "", "", "", "", "", "", 70.37, 5.37713*^7, 
  87.324, 20., 2.686, 1.528, 2993.028, 36.8, 218.637, 2.92, 1.2, 20.4, 
  24.651, 1.4, 66.7, 0.601}, {"KEN", "Africa", "Kenya", "2020-08-31", 34201., 
  144., 234.857, 577., 3., 3.286, 636.046, 2.678, 4.368, 10.731, 0.056, 
  0.061, 0.7, "", "", "", "", "", "", "", "", 4260., 454406., 8.451, 0.079, 
  4149., 0.077, 0.057, 17.7, "samples tested", "", "", "", "", "", "", "", 
  "", "", 70.37, 5.37713*^7, 87.324, 20., 2.686, 1.528, 2993.028, 36.8, 
  218.637, 2.92, 1.2, 20.4, 24.651, 1.4, 66.7, 0.601}, 
 {"KEN", "Africa", "Kenya", "2020-09-01", 34315., 114., 216., 577., 0., 
  2.571, 638.166, 2.12, 4.017, 10.731, 0., 0.048, 0.69, "", "", "", "", "", 
  "", "", "", 1682., 456088., 8.482, 0.031, 3796., 0.071, 0.057, 17.6, 
  "samples tested", "", "", "", "", "", "", "", "", "", 70.37, 5.37713*^7, 
  87.324, 20., 2.686, 1.528, 2993.028, 36.8, 218.637, 2.92, 1.2, 20.4, 
  24.651, 1.4, 66.7, 0.601}, {"KEN", "Africa", "Kenya", "2020-09-02", 34493., 
  178., 211., 581., 4., 2.429, 641.476, 3.31, 3.924, 10.805, 0.074, 0.045, 
  0.69, "", "", "", "", "", "", "", "", 3474., 459562., 8.547, 0.065, 3673., 
  0.068, 0.057, 17.4, "samples tested", "", "", "", "", "", "", "", "", "", 
  70.37, 5.37713*^7, 87.324, 20., 2.686, 1.528, 2993.028, 36.8, 218.637, 
  2.92, 1.2, 20.4, 24.651, 1.4, 66.7, 0.601}, 
 {"KEN", "Africa", "Kenya", "2020-09-03", 34705., 212., 188., 585., 4., 
  2.571, 645.419, 3.943, 3.496, 10.879, 0.074, 0.048, 0.69, "", "", "", "", 
  "", "", "", "", 3937., 463499., 8.62, 0.073, 3615., 0.067, 0.052, 19.2, 
  "samples tested", "", "", "", "", "", "", "", "", "", 70.37, 5.37713*^7, 
  87.324, 20., 2.686, 1.528, 2993.028, 36.8, 218.637, 2.92, 1.2, 20.4, 
  24.651, 1.4, 66.7, 0.601}, {"KEN", "Africa", "Kenya", "2020-09-04", 34884., 
  179., 179.143, 589., 4., 3.143, 648.748, 3.329, 3.332, 10.954, 0.074, 
  0.058, 0.69, "", "", "", "", "", "", "", "", 4178., 467677., 8.698, 0.078, 
  3566., 0.066, 0.05, 19.9, "samples tested", "", "", "", "", "", "", "", "", 
  "", 70.37, 5.37713*^7, 87.324, 20., 2.686, 1.528, 2993.028, 36.8, 218.637, 
  2.92, 1.2, 20.4, 24.651, 1.4, 66.7, 0.601}, 
 {"KEN", "Africa", "Kenya", "2020-09-05", 35020., 136., 175.143, 594., 5., 
  3.143, 651.277, 2.529, 3.257, 11.047, 0.093, 0.058, 0.7, "", "", "", "", 
  "", "", "", "", 3707., 471384., 8.766, 0.069, 3666., 0.068, 0.048, 20.9, 
  "samples tested", "", "", "", "", "", "", "", "", "", 70.37, 5.37713*^7, 
  87.324, 20., 2.686, 1.528, 2993.028, 36.8, 218.637, 2.92, 1.2, 20.4, 
  24.651, 1.4, 66.7, 0.601}, {"KEN", "Africa", "Kenya", "2020-09-06", 35103., 
  83., 149.429, 597., 3., 3.286, 652.82, 1.544, 2.779, 11.103, 0.056, 0.061, 
  0.71, "", "", "", "", "", "", "", "", 3093., 474477., 8.824, 0.058, 3476., 
  0.065, 0.043, 23.3, "samples tested", "", "", "", "", "", "", "", "", "", 
  70.37, 5.37713*^7, 87.324, 20., 2.686, 1.528, 2993.028, 36.8, 218.637, 
  2.92, 1.2, 20.4, 24.651, 1.4, 66.7, 0.601}, 
 {"KEN", "Africa", "Kenya", "2020-09-07", 35205., 102., 143.429, 599., 2., 
  3.143, 654.717, 1.897, 2.667, 11.14, 0.037, 0.058, 0.74, "", "", "", "", 
  "", "", "", "", 2668., 477145., 8.874, 0.05, 3248., 0.06, 0.044, 22.6, 
  "samples tested", "", "", "", "", "", "", "", "", "", 70.37, 5.37713*^7, 
  87.324, 20., 2.686, 1.528, 2993.028, 36.8, 218.637, 2.92, 1.2, 20.4, 
  24.651, 1.4, 66.7, 0.601}, {"KEN", "Africa", "Kenya", "2020-09-08", 35356., 
  151., 148.714, 599., 0., 3.143, 657.525, 2.808, 2.766, 11.14, 0., 0.058, 
  0.76, "", "", "", "", "", "", "", "", 2552., 479697., 8.921, 0.047, 3373., 
  0.063, 0.044, 22.7, "samples tested", "", "", "", "", "", "", "", "", "", 
  70.37, 5.37713*^7, 87.324, 20., 2.686, 1.528, 2993.028, 36.8, 218.637, 
  2.92, 1.2, 20.4, 24.651, 1.4, 66.7, 0.601}, 
 {"KEN", "Africa", "Kenya", "2020-09-09", 35460., 104., 138.143, 607., 8., 
  3.714, 659.46, 1.934, 2.569, 11.289, 0.149, 0.069, 0.77, "", "", "", "", 
  "", "", "", "", 2285., 481982., 8.964, 0.042, 3203., 0.06, 0.043, 23.2, 
  "samples tested", "", "", "", "", "", "", "", "", "", 70.37, 5.37713*^7, 
  87.324, 20., 2.686, 1.528, 2993.028, 36.8, 218.637, 2.92, 1.2, 20.4, 
  24.651, 1.4, 66.7, 0.601}, {"KEN", "Africa", "Kenya", "2020-09-10", 35603., 
  143., 128.286, 612., 5., 3.857, 662.119, 2.659, 2.386, 11.382, 0.093, 
  0.072, 0.79, "", "", "", "", "", "", "", "", "", "", "", "", 3239., 0.06, 
  0.04, 25.2, "samples tested", "", "", "", "", "", "", "", "", "", 70.37, 
  5.37713*^7, 87.324, 20., 2.686, 1.528, 2993.028, 36.8, 218.637, 2.92, 1.2, 
  20.4, 24.651, 1.4, 66.7, 0.601}, {"KEN", "Africa", "Kenya", "2020-09-11", 
  35793., 190., 129.857, 616., 4., 3.857, 665.652, 3.533, 2.415, 11.456, 
  0.074, 0.072, 0.81, "", "", "", "", "", "", "", "", "", "", "", "", 3241., 
  0.06, 0.04, 25., "samples tested", "", "", "", "", "", "", "", "", "", 
  70.37, 5.37713*^7, 87.324, 20., 2.686, 1.528, 2993.028, 36.8, 218.637, 
  2.92, 1.2, 20.4, 24.651, 1.4, 66.7, 0.601}, 
 {"KEN", "Africa", "Kenya", "2020-09-12", 35969., 176., 135.571, 619., 3., 
  3.571, 668.926, 3.273, 2.521, 11.512, 0.056, 0.066, 0.84, "", "", "", "", 
  "", "", "", "", "", 494560., 9.197, "", 3311., 0.062, 0.041, 24.4, 
  "samples tested", "", "", "", "", "", "", "", "", "", 70.37, 5.37713*^7, 
  87.324, 20., 2.686, 1.528, 2993.028, 36.8, 218.637, 2.92, 1.2, 20.4, 
  24.651, 1.4, 66.7, 0.601}, {"KEN", "Africa", "Kenya", "2020-09-13", 36157., 
  188., 150.571, 622., 3., 3.571, 672.422, 3.496, 2.8, 11.568, 0.056, 0.066, 
  0.85, "", "", "", "", "", "", "", "", 3092., 497652., 9.255, 0.058, 3311., 
  0.062, 0.045, 22., "samples tested", "", "", "", "", "", "", "", "", "", 
  70.37, 5.37713*^7, 87.324, 20., 2.686, 1.528, 2993.028, 36.8, 218.637, 
  2.92, 1.2, 20.4, 24.651, 1.4, 66.7, 0.601}, 
 {"KEN", "Africa", "Kenya", "2020-09-14", 36205., 48., 142.857, 624., 2., 
  3.571, 673.315, 0.893, 2.657, 11.605, 0.037, 0.066, 0.85, "", "", "", "", 
  "", "", "", "", "", "", "", "", 3299., 0.061, 0.043, 23.1, 
  "samples tested", "", "", "", "", "", "", "", "", "", 70.37, 5.37713*^7, 
  87.324, 20., 2.686, 1.528, 2993.028, 36.8, 218.637, 2.92, 1.2, 20.4, 
  24.651, 1.4, 66.7, 0.601}, {"KEN", "Africa", "Kenya", "2020-09-15", 36301., 
  96., 135., 634., 10., 5., 675.1, 1.785, 2.511, 11.791, 0.186, 0.093, 0.86, 
  "", "", "", "", "", "", "", "", "", "", "", "", 3304., 0.061, 0.041, 24.5, 
  "samples tested", "", "", "", "", "", "", "", "", "", 70.37, 5.37713*^7, 
  87.324, 20., 2.686, 1.528, 2993.028, 36.8, 218.637, 2.92, 1.2, 20.4, 
  24.651, 1.4, 66.7, 0.601}, {"KEN", "Africa", "Kenya", "2020-09-16", 36301., 
  0., 120.143, 634., 0., 3.857, 675.1, 0., 2.234, 11.791, 0., 0.072, 0.88, 
  "", "", "", "", "", "", "", "", "", "", "", "", 3347., 0.062, 0.036, 27.9, 
  "samples tested", "", "", "", "", "", "", "", "", "", 70.37, 5.37713*^7, 
  87.324, 20., 2.686, 1.528, 2993.028, 36.8, 218.637, 2.92, 1.2, 20.4, 
  24.651, 1.4, 66.7, 0.601}, {"KEN", "Africa", "Kenya", "2020-09-17", 36576., 
  275., 139., 642., 8., 4.286, 680.214, 5.114, 2.585, 11.939, 0.149, 0.08, 
  0.93, "", "", "", "", "", "", "", "", "", "", "", "", 3118., 0.058, 0.045, 
  22.4, "samples tested", "", "", "", "", "", "", "", "", "", 70.37, 
  5.37713*^7, 87.324, 20., 2.686, 1.528, 2993.028, 36.8, 218.637, 2.92, 1.2, 
  20.4, 24.651, 1.4, 66.7, 0.601}, {"KEN", "Africa", "Kenya", "2020-09-18", 
  36724., 148., 133., 646., 4., 4.286, 682.967, 2.752, 2.473, 12.014, 0.074, 
  0.08, 0.94, "", "", "", "", "", "", "", "", "", "", "", "", 2889., 0.054, 
  0.046, 21.7, "samples tested", "", "", "", "", "", "", "", "", "", 70.37, 
  5.37713*^7, 87.324, 20., 2.686, 1.528, 2993.028, 36.8, 218.637, 2.92, 1.2, 
  20.4, 24.651, 1.4, 66.7, 0.601}, {"KEN", "Africa", "Kenya", "2020-09-19", 
  36829., 105., 122.857, 646., 0., 3.857, 684.919, 1.953, 2.285, 12.014, 0., 
  0.072, 0.96, "", "", "", "", "", "", "", "", "", "", "", "", 2659., 0.049, 
  0.046, 21.6, "samples tested", "", "", "", "", "", "", "", "", "", 70.37, 
  5.37713*^7, 87.324, 20., 2.686, 1.528, 2993.028, 36.8, 218.637, 2.92, 1.2, 
  20.4, 24.651, 1.4, 66.7, 0.601}, {"KEN", "Africa", "Kenya", "2020-09-20", 
  36981., 152., 117.714, 648., 2., 3.714, 687.746, 2.827, 2.189, 12.051, 
  0.037, 0.069, 0.98, "", "", "", "", "", "", "", "", "", "", "", "", 2587., 
  0.048, 0.046, 22., "samples tested", "", "", "", "", "", "", "", "", "", 
  70.37, 5.37713*^7, 87.324, 20., 2.686, 1.528, 2993.028, 36.8, 218.637, 
  2.92, 1.2, 20.4, 24.651, 1.4, 66.7, 0.601}, 
 {"KEN", "Africa", "Kenya", "2020-09-21", 37079., 98., 124.857, 650., 2., 
  3.714, 689.569, 1.823, 2.322, 12.088, 0.037, 0.069, 1.01, "", "", "", "", 
  "", "", "", "", "", 518350., 9.64, "", 2587., 0.048, 0.048, 20.7, 
  "samples tested", "", "", "", "", "", "", "", "", "", 70.37, 5.37713*^7, 
  87.324, 20., 2.686, 1.528, 2993.028, 36.8, 218.637, 2.92, 1.2, 20.4, 
  24.651, 1.4, 66.7, 0.601}, {"KEN", "Africa", "Kenya", "2020-09-22", 37218., 
  139., 131., 659., 9., 3.571, 692.154, 2.585, 2.436, 12.256, 0.167, 0.066, 
  1.03, "", "", "", "", "", "", "", "", 1774., 520124., 9.673, 0.033, 2471., 
  0.046, 0.053, 18.9, "samples tested", "", "", "", "", "", "", "", "", "", 
  70.37, 5.37713*^7, 87.324, 20., 2.686, 1.528, 2993.028, 36.8, 218.637, 
  2.92, 1.2, 20.4, 24.651, 1.4, 66.7, 0.601}, 
 {"KEN", "Africa", "Kenya", "2020-09-23", 37348., 130., 149.571, 664., 5., 
  4.286, 694.571, 2.418, 2.782, 12.349, 0.093, 0.08, 1.05, "", "", "", "", 
  "", "", "", "", 3874., 523998., 9.745, 0.072, 2655., 0.049, 0.056, 17.8, 
  "samples tested", "", "", "", "", "", "", "", "", "", 70.37, 5.37713*^7, 
  87.324, 20., 2.686, 1.528, 2993.028, 36.8, 218.637, 2.92, 1.2, 20.4, 
  24.651, 1.4, 66.7, 0.601}, {"KEN", "Africa", "Kenya", "2020-09-24", 37489., 
  141., 130.429, 669., 5., 3.857, 697.193, 2.622, 2.426, 12.442, 0.093, 
  0.072, 1.07, "", "", "", "", "", "", "", "", 3307., 527305., 9.806, 0.062, 
  2758., 0.051, 0.047, 21.1, "samples tested", "", "", "", "", "", "", "", 
  "", "", 70.37, 5.37713*^7, 87.324, 20., 2.686, 1.528, 2993.028, 36.8, 
  218.637, 2.92, 1.2, 20.4, 24.651, 1.4, 66.7, 0.601}, 
 {"KEN", "Africa", "Kenya", "2020-09-25", 37707., 218., 140.429, 682., 13., 
  5.143, 701.248, 4.054, 2.612, 12.683, 0.242, 0.096, 1.1, "", "", "", "", 
  "", "", "", "", 5424., 532729., 9.907, 0.101, 3163., 0.059, 0.044, 22.5, 
  "samples tested", "", "", "", "", "", "", "", "", "", 70.37, 5.37713*^7, 
  87.324, 20., 2.686, 1.528, 2993.028, 36.8, 218.637, 2.92, 1.2, 20.4, 
  24.651, 1.4, 66.7, 0.601}, {"KEN", "Africa", "Kenya", "2020-09-26", 37871., 
  164., 148.857, 689., 7., 6.143, 704.298, 3.05, 2.768, 12.814, 0.13, 0.114, 
  1.12, "", "", "", "", "", "", "", "", 2872., 535601., 9.961, 0.053, 3204., 
  0.06, 0.046, 21.5, "samples tested", "", "", "", "", "", "", "", "", "", 
  70.37, 5.37713*^7, 87.324, 20., 2.686, 1.528, 2993.028, 36.8, 218.637, 
  2.92, 1.2, 20.4, 24.651, 1.4, 66.7, 0.601}, 
 {"KEN", "Africa", "Kenya", "2020-09-27", 38115., 244., 162., 691., 2., 
  6.143, 708.835, 4.538, 3.013, 12.851, 0.037, 0.114, 1.14, "", "", "", "", 
  "", "", "", "", 3707., 539308., 10.03, 0.069, 3364., 0.063, 0.048, 20.8, 
  "samples tested", "", "", "", "", "", "", "", "", "", 70.37, 5.37713*^7, 
  87.324, 20., 2.686, 1.528, 2993.028, 36.8, 218.637, 2.92, 1.2, 20.4, 
  24.651, 1.4, 66.7, 0.601}, {"KEN", "Africa", "Kenya", "2020-09-28", 38168., 
  53., 155.571, 700., 9., 7.143, 709.821, 0.986, 2.893, 13.018, 0.167, 0.133, 
  1.15, "", "", "", "", "", "", "", "", 2107., 541415., 10.069, 0.039, 3295., 
  0.061, 0.047, 21.2, "samples tested", "", "", "", "", "", "", "", "", "", 
  70.37, 5.37713*^7, 87.324, 20., 2.686, 1.528, 2993.028, 36.8, 218.637, 
  2.92, 1.2, 20.4, 24.651, 1.4, 66.7, 0.601}, 
 {"KEN", "Africa", "Kenya", "2020-09-29", 38378., 210., 165.714, 707., 7., 
  6.857, 713.726, 3.905, 3.082, 13.148, 0.13, 0.128, 1.17, "", "", "", "", 
  "", "", "", "", 3604., 545019., 10.136, 0.067, 3556., 0.066, 0.047, 21.5, 
  "samples tested", "", "", "", "", "", "", "", "", "", 50., 5.37713*^7, 
  87.324, 20., 2.686, 1.528, 2993.028, 36.8, 218.637, 2.92, 1.2, 20.4, 
  24.651, 1.4, 66.7, 0.601}, {"KEN", "Africa", "Kenya", "2020-09-30", 38529., 
  151., 168.714, 711., 4., 6.714, 716.535, 2.808, 3.138, 13.223, 0.074, 
  0.125, 1.17, "", "", "", "", "", "", "", "", 2927., 547946., 10.19, 0.054, 
  3421., 0.064, 0.049, 20.3, "samples tested", "", "", "", "", "", "", "", 
  "", "", 50., 5.37713*^7, 87.324, 20., 2.686, 1.528, 2993.028, 36.8, 
  218.637, 2.92, 1.2, 20.4, 24.651, 1.4, 66.7, 0.601}, 
 {"KEN", "Africa", "Kenya", "2020-10-01", 38713., 184., 174.857, 711., 0., 
  6., 719.957, 3.422, 3.252, 13.223, 0., 0.112, 1.18, "", "", "", "", "", "", 
  "", "", 4700., 552646., 10.278, 0.087, 3620., 0.067, 0.048, 20.7, 
  "samples tested", "", "", "", "", "", "", "", "", "", 50., 5.37713*^7, 
  87.324, 20., 2.686, 1.528, 2993.028, 36.8, 218.637, 2.92, 1.2, 20.4, 
  24.651, 1.4, 66.7, 0.601}, {"KEN", "Africa", "Kenya", "2020-10-02", 38923., 
  210., 173.714, 725., 14., 6.143, 723.862, 3.905, 3.231, 13.483, 0.26, 
  0.114, 1.2, "", "", "", "", "", "", "", "", 3065., 555711., 10.335, 0.057, 
  3283., 0.061, 0.053, 18.9, "samples tested", "", "", "", "", "", "", "", 
  "", "", 50., 5.37713*^7, 87.324, 20., 2.686, 1.528, 2993.028, 36.8, 
  218.637, 2.92, 1.2, 20.4, 24.651, 1.4, 66.7, 0.601}, 
 {"KEN", "Africa", "Kenya", "2020-10-03", 39184., 261., 187.571, 728., 3., 
  5.571, 728.716, 4.854, 3.488, 13.539, 0.056, 0.104, 1.23, "", "", "", "", 
  "", "", "", "", 3387., 559098., 10.398, 0.063, 3357., 0.062, 0.056, 17.9, 
  "samples tested", "", "", "", "", "", "", "", "", "", 50., 5.37713*^7, 
  87.324, 20., 2.686, 1.528, 2993.028, 36.8, 218.637, 2.92, 1.2, 20.4, 
  24.651, 1.4, 66.7, 0.601}, {"KEN", "Africa", "Kenya", "2020-10-04", 39427., 
  243., 187.429, 731., 3., 5.714, 733.235, 4.519, 3.486, 13.595, 0.056, 
  0.106, 1.25, "", "", "", "", "", "", "", "", 4385., 563483., 10.479, 0.082, 
  3454., 0.064, 0.054, 18.4, "samples tested", "", "", "", "", "", "", "", 
  "", "", 50., 5.37713*^7, 87.324, 20., 2.686, 1.528, 2993.028, 36.8, 
  218.637, 2.92, 1.2, 20.4, 24.651, 1.4, 66.7, 0.601}, 
 {"KEN", "Africa", "Kenya", "2020-10-05", 39449., 22., 183., 735., 4., 5., 
  733.644, 0.409, 3.403, 13.669, 0.074, 0.093, 1.27, "", "", "", "", "", "", 
  "", "", 595., 564078., 10.49, 0.011, 3238., 0.06, 0.057, 17.7, 
  "samples tested", "", "", "", "", "", "", "", "", "", 46.3, 5.37713*^7, 
  87.324, 20., 2.686, 1.528, 2993.028, 36.8, 218.637, 2.92, 1.2, 20.4, 
  24.651, 1.4, 66.7, 0.601}, {"KEN", "Africa", "Kenya", "2020-10-06", 39586., 
  137., 172.571, 743., 8., 5.143, 736.192, 2.548, 3.209, 13.818, 0.149, 
  0.096, 1.31, "", "", "", "", "", "", "", "", 1258., 565336., 10.514, 0.023, 
  2902., 0.054, 0.059, 16.8, "samples tested", "", "", "", "", "", "", "", 
  "", "", 46.3, 5.37713*^7, 87.324, 20., 2.686, 1.528, 2993.028, 36.8, 
  218.637, 2.92, 1.2, 20.4, 24.651, 1.4, 66.7, 0.601}, 
 {"KEN", "Africa", "Kenya", "2020-10-07", 39907., 321., 196.857, 748., 5., 
  5.286, 742.162, 5.97, 3.661, 13.911, 0.093, 0.098, 1.37, "", "", "", "", 
  "", "", "", "", 4342., 569678., 10.594, 0.081, 3105., 0.058, 0.063, 15.8, 
  "samples tested", "", "", "", "", "", "", "", "", "", 46.3, 5.37713*^7, 
  87.324, 20., 2.686, 1.528, 2993.028, 36.8, 218.637, 2.92, 1.2, 20.4, 
  24.651, 1.4, 66.7, 0.601}, {"KEN", "Africa", "Kenya", "2020-10-08", 40178., 
  271., 209.286, 751., 3., 5.714, 747.202, 5.04, 3.892, 13.967, 0.056, 0.106, 
  1.4, "", "", "", "", "", "", "", "", 5034., 574712., 10.688, 0.094, 3152., 
  0.059, 0.066, 15.1, "samples tested", "", "", "", "", "", "", "", "", "", 
  46.3, 5.37713*^7, 87.324, 20., 2.686, 1.528, 2993.028, 36.8, 218.637, 2.92, 
  1.2, 20.4, 24.651, 1.4, 66.7, 0.601}, {"KEN", "Africa", "Kenya", 
  "2020-10-09", 40620., 442., 242.429, 755., 4., 4.286, 755.422, 8.22, 4.509, 
  14.041, 0.074, 0.08, 1.44, "", "", "", "", "", "", "", "", 5327., 580039., 
  10.787, 0.099, 3475., 0.065, 0.07, 14.3, "samples tested", "", "", "", "", 
  "", "", "", "", "", 51.85, 5.37713*^7, 87.324, 20., 2.686, 1.528, 2993.028, 
  36.8, 218.637, 2.92, 1.2, 20.4, 24.651, 1.4, 66.7, 0.601}, 
 {"KEN", "Africa", "Kenya", "2020-10-10", 41158., 538., 282., 760., 5., 
  4.571, 765.427, 10.005, 5.244, 14.134, 0.093, 0.085, 1.46, "", "", "", "", 
  "", "", "", "", 6872., 586911., 10.915, 0.128, 3973., 0.074, 0.071, 14.1, 
  "samples tested", "", "", "", "", "", "", "", "", "", 51.85, 5.37713*^7, 
  87.324, 20., 2.686, 1.528, 2993.028, 36.8, 218.637, 2.92, 1.2, 20.4, 
  24.651, 1.4, 66.7, 0.601}, {"KEN", "Africa", "Kenya", "2020-10-11", 41546., 
  388., 302.714, 766., 6., 5., 772.643, 7.216, 5.63, 14.246, 0.112, 0.093, 
  1.45, "", "", "", "", "", "", "", "", 4287., 591198., 10.995, 0.08, 3959., 
  0.074, 0.076, 13.1, "samples tested", "", "", "", "", "", "", "", "", "", 
  51.85, 5.37713*^7, 87.324, 20., 2.686, 1.528, 2993.028, 36.8, 218.637, 
  2.92, 1.2, 20.4, 24.651, 1.4, 66.7, 0.601}, 
 {"KEN", "Africa", "Kenya", "2020-10-12", 41619., 73., 310., 777., 11., 6., 
  774., 1.358, 5.765, 14.45, 0.205, 0.112, 1.44, "", "", "", "", "", "", "", 
  "", 2001., 593199., 11.032, 0.037, 4160., 0.077, 0.075, 13.4, 
  "samples tested", "", "", "", "", "", "", "", "", "", 51.85, 5.37713*^7, 
  87.324, 20., 2.686, 1.528, 2993.028, 36.8, 218.637, 2.92, 1.2, 20.4, 
  24.651, 1.4, 66.7, 0.601}, {"KEN", "Africa", "Kenya", "2020-10-13", 41937., 
  318., 335.857, 787., 10., 6.286, 779.914, 5.914, 6.246, 14.636, 0.186, 
  0.117, 1.45, "", "", "", "", "", "", "", "", 2592., 595791., 11.08, 0.048, 
  4351., 0.081, 0.077, 13., "samples tested", "", "", "", "", "", "", "", "", 
  "", 51.85, 5.37713*^7, 87.324, 20., 2.686, 1.528, 2993.028, 36.8, 218.637, 
  2.92, 1.2, 20.4, 24.651, 1.4, 66.7, 0.601}, 
 {"KEN", "Africa", "Kenya", "2020-10-14", 42541., 604., 376.286, 797., 10., 
  7., 791.147, 11.233, 6.998, 14.822, 0.186, 0.13, 1.46, "", "", "", "", "", 
  "", "", "", 5832., 601623., 11.189, 0.108, 4564., 0.085, 0.082, 12.1, 
  "samples tested", "", "", "", "", "", "", "", "", "", 51.85, 5.37713*^7, 
  87.324, 20., 2.686, 1.528, 2993.028, 36.8, 218.637, 2.92, 1.2, 20.4, 
  24.651, 1.4, 66.7, 0.601}, {"KEN", "Africa", "Kenya", "2020-10-15", 43143., 
  602., 423.571, 805., 8., 7.714, 802.343, 11.196, 7.877, 14.971, 0.149, 
  0.143, 1.45, "", "", "", "", "", "", "", "", 5618., 607241., 11.293, 0.104, 
  4647., 0.086, 0.091, 11., "samples tested", "", "", "", "", "", "", "", "", 
  "", 51.85, 5.37713*^7, 87.324, 20., 2.686, 1.528, 2993.028, 36.8, 218.637, 
  2.92, 1.2, 20.4, 24.651, 1.4, 66.7, 0.601}, 
 {"KEN", "Africa", "Kenya", "2020-10-16", 43580., 437., 422.857, 813., 8., 
  8.286, 810.47, 8.127, 7.864, 15.12, 0.149, 0.154, 1.43, "", "", "", "", "", 
  "", "", "", "", "", "", "", 4588., 0.085, 0.092, 10.9, "samples tested", 
  "", "", "", "", "", "", "", "", "", 51.85, 5.37713*^7, 87.324, 20., 2.686, 
  1.528, 2993.028, 36.8, 218.637, 2.92, 1.2, 20.4, 24.651, 1.4, 66.7, 0.601}, 
 {"KEN", "Africa", "Kenya", "2020-10-17", 44196., 616., 434., 825., 12., 
  9.286, 821.925, 11.456, 8.071, 15.343, 0.223, 0.173, 1.43, "", "", "", "", 
  "", "", "", "", "", 617064., 11.476, "", 4308., 0.08, 0.101, 9.9, 
  "samples tested", "", "", "", "", "", "", "", "", "", 51.85, 5.37713*^7, 
  87.324, 20., 2.686, 1.528, 2993.028, 36.8, 218.637, 2.92, 1.2, 20.4, 
  24.651, 1.4, 66.7, 0.601}, {"KEN", "Africa", "Kenya", "2020-10-18", 44881., 
  685., 476.429, 832., 7., 9.429, 834.665, 12.739, 8.86, 15.473, 0.13, 0.175, 
  1.42, "", "", "", "", "", "", "", "", 4912., 621976., 11.567, 0.091, 4397., 
  0.082, 0.108, 9.2, "samples tested", "", "", "", "", "", "", "", "", "", 
  51.85, 5.37713*^7, 87.324, 20., 2.686, 1.528, 2993.028, 36.8, 218.637, 
  2.92, 1.2, 20.4, 24.651, 1.4, 66.7, 0.601}, 
 {"KEN", "Africa", "Kenya", "2020-10-19", 45076., 195., 493.857, 839., 7., 
  8.857, 838.291, 3.626, 9.184, 15.603, 0.13, 0.165, 1.41, "", "", "", "", 
  "", "", "", "", 1852., 623828., 11.602, 0.034, 4376., 0.081, 0.113, 8.9, 
  "samples tested", "", "", "", "", "", "", "", "", "", 51.85, 5.37713*^7, 
  87.324, 20., 2.686, 1.528, 2993.028, 36.8, 218.637, 2.92, 1.2, 20.4, 
  24.651, 1.4, 66.7, 0.601}, {"KEN", "Africa", "Kenya", "2020-10-20", 45647., 
  571., 530., 842., 3., 7.857, 848.91, 10.619, 9.857, 15.659, 0.056, 0.146, 
  1.41, "", "", "", "", "", "", "", "", 3953., 627781., 11.675, 0.074, 4570., 
  0.085, 0.116, 8.6, "samples tested", "", "", "", "", "", "", "", "", "", 
  51.85, 5.37713*^7, 87.324, 20., 2.686, 1.528, 2993.028, 36.8, 218.637, 
  2.92, 1.2, 20.4, 24.651, 1.4, 66.7, 0.601}, 
 {"KEN", "Africa", "Kenya", "2020-10-21", 46144., 497., 514.714, 858., 16., 
  8.714, 858.153, 9.243, 9.572, 15.956, 0.298, 0.162, 1.4, "", "", "", "", 
  "", "", "", "", 4888., 632669., 11.766, 0.091, 4435., 0.082, 0.116, 8.6, 
  "samples tested", "", "", "", "", "", "", "", "", "", 51.85, 5.37713*^7, 
  87.324, 20., 2.686, 1.528, 2993.028, 36.8, 218.637, 2.92, 1.2, 20.4, 
  24.651, 1.4, 66.7, 0.601}, {"KEN", "Africa", "Kenya", "2020-10-22", 47212., 
  1068., 581.286, 870., 12., 9.286, 878.015, 19.862, 10.81, 16.18, 0.223, 
  0.173, 1.41, "", "", "", "", "", "", "", "", 7556., 640225., 11.906, 0.141, 
  4712., 0.088, 0.123, 8.1, "samples tested", "", "", "", "", "", "", "", "", 
  "", 51.85, 5.37713*^7, 87.324, 20., 2.686, 1.528, 2993.028, 36.8, 218.637, 
  2.92, 1.2, 20.4, 24.651, 1.4, 66.7, 0.601}, 
 {"KEN", "Africa", "Kenya", "2020-10-23", 47843., 631., 609., 884., 14., 
  10.143, 889.75, 11.735, 11.326, 16.44, 0.26, 0.189, 1.39, "", "", "", "", 
  "", "", "", "", 6142., 646367., 12.021, 0.114, 4888., 0.091, 0.125, 8., 
  "samples tested", "", "", "", "", "", "", "", "", "", 51.85, 5.37713*^7, 
  87.324, 20., 2.686, 1.528, 2993.028, 36.8, 218.637, 2.92, 1.2, 20.4, 
  24.651, 1.4, 66.7, 0.601}, {"KEN", "Africa", "Kenya", "2020-10-24", 48790., 
  947., 656.286, 896., 12., 10.143, 907.361, 17.612, 12.205, 16.663, 0.223, 
  0.189, 1.38, "", "", "", "", "", "", "", "", 6862., 653229., 12.148, 0.128, 
  5166., 0.096, 0.127, 7.9, "samples tested", "", "", "", "", "", "", "", "", 
  "", 51.85, 5.37713*^7, 87.324, 20., 2.686, 1.528, 2993.028, 36.8, 218.637, 
  2.92, 1.2, 20.4, 24.651, 1.4, 66.7, 0.601}, 
 {"KEN", "Africa", "Kenya", "2020-10-25", 49721., 931., 691.429, 902., 6., 
  10., 924.675, 17.314, 12.859, 16.775, 0.112, 0.186, 1.37, "", "", "", "", 
  "", "", "", "", "", "", "", "", 5161., 0.096, 0.134, 7.5, "samples tested", 
  "", "", "", "", "", "", "", "", "", 51.85, 5.37713*^7, 87.324, 20., 2.686, 
  1.528, 2993.028, 36.8, 218.637, 2.92, 1.2, 20.4, 24.651, 1.4, 66.7, 0.601}, 
 {"KEN", "Africa", "Kenya", "2020-10-26", 49997., 276., 703., 920., 18., 
  11.571, 929.808, 5.133, 13.074, 17.109, 0.335, 0.215, 1.35, "", "", "", "", 
  "", "", "", "", "", "", "", "", 5593., 0.104, 0.126, 8., "samples tested", 
  "", "", "", "", "", "", "", "", "", 51.85, 5.37713*^7, 87.324, 20., 2.686, 
  1.528, 2993.028, 36.8, 218.637, 2.92, 1.2, 20.4, 24.651, 1.4, 66.7, 0.601}, 
 {"KEN", "Africa", "Kenya", "2020-10-27", 50833., 836., 740.857, 934., 14., 
  13.143, 945.356, 15.547, 13.778, 17.37, 0.26, 0.244, 1.33, "", "", "", "", 
  "", "", "", "", "", "", "", "", 5724., 0.106, 0.129, 7.7, "samples tested", 
  "", "", "", "", "", "", "", "", "", 51.85, 5.37713*^7, 87.324, 20., 2.686, 
  1.528, 2993.028, 36.8, 218.637, 2.92, 1.2, 20.4, 24.651, 1.4, 66.7, 0.601}, 
 {"KEN", "Africa", "Kenya", "2020-10-28", 51851., 1018., 815.286, 934., 0., 
  10.857, 964.288, 18.932, 15.162, 17.37, 0., 0.202, 1.31, "", "", "", "", 
  "", "", "", "", "", "", "", "", 5723., 0.106, 0.142, 7., "samples tested", 
  "", "", "", "", "", "", "", "", "", 51.85, 5.37713*^7, 87.324, 20., 2.686, 
  1.528, 2993.028, 36.8, 218.637, 2.92, 1.2, 20.4, 24.651, 1.4, 66.7, 0.601}, 
 {"KEN", "Africa", "Kenya", "2020-10-29", 52612., 761., 771.429, 964., 30., 
  13.429, 978.44, 14.153, 14.346, 17.928, 0.558, 0.25, 1.29, "", "", "", "", 
  "", "", "", "", "", 677601., 12.602, "", 5339., 0.099, 0.144, 6.9, 
  "samples tested", "", "", "", "", "", "", "", "", "", 51.85, 5.37713*^7, 
  87.324, 20., 2.686, 1.528, 2993.028, 36.8, 218.637, 2.92, 1.2, 20.4, 
  24.651, 1.4, 66.7, 0.601}, {"KEN", "Africa", "Kenya", "2020-10-30", 53797., 
  1185., 850.571, 981., 17., 13.857, 1000.478, 22.038, 15.818, 18.244, 0.316, 
  0.258, 1.29, "", "", "", "", "", "", "", "", "", "", "", "", 5426., 0.101, 
  0.157, 6.4, "samples tested", "", "", "", "", "", "", "", "", "", 51.85, 
  5.37713*^7, 87.324, 20., 2.686, 1.528, 2993.028, 36.8, 218.637, 2.92, 1.2, 
  20.4, 24.651, 1.4, 66.7, 0.601}, {"KEN", "Africa", "Kenya", "2020-10-31", 
  55192., 1395., 914.571, 981., 0., 12.143, 1026.421, 25.943, 17.009, 18.244, 
  0., 0.226, 1.27, "", "", "", "", "", "", "", "", "", "", "", "", 5411., 
  0.101, 0.169, 5.9, "samples tested", "", "", "", "", "", "", "", "", "", 
  51.85, 5.37713*^7, 87.324, 20., 2.686, 1.528, 2993.028, 36.8, 218.637, 
  2.92, 1.2, 20.4, 24.651, 1.4, 66.7, 0.601}, 
 {"KEN", "Africa", "Kenya", "2020-11-01", 55877., 685., 879.429, 1013., 32., 
  15.857, 1039.16, 12.739, 16.355, 18.839, 0.595, 0.295, 1.24, "", "", "", 
  "", "", "", "", "", "", "", "", "", 5679., 0.106, 0.155, 6.5, 
  "samples tested", "", "", "", "", "", "", "", "", "", 46.3, 5.37713*^7, 
  87.324, 20., 2.686, 1.528, 2993.028, 36.8, 218.637, 2.92, 1.2, 20.4, 
  24.651, 1.4, 66.7, 0.601}, {"KEN", "Africa", "Kenya", "2020-11-02", 56601., 
  724., 943.429, 1027., 14., 15.286, 1052.625, 13.464, 17.545, 19.099, 0.26, 
  0.284, 1.23, "", "", "", "", "", "", "", "", "", 704605., 13.104, "", 
  5947., 0.111, 0.159, 6.3, "samples tested", "", "", "", "", "", "", "", "", 
  "", 46.3, 5.37713*^7, 87.324, 20., 2.686, 1.528, 2993.028, 36.8, 218.637, 
  2.92, 1.2, 20.4, 24.651, 1.4, 66.7, 0.601}, 
 {"KEN", "Africa", "Kenya", "2020-11-03", 57093., 492., 894.286, 1039., 12., 
  15., 1061.775, 9.15, 16.631, 19.323, 0.223, 0.279, 1.2, "", "", "", "", "", 
  "", "", "", 3728., 708333., 13.173, 0.069, 5783., 0.108, 0.155, 6.5, 
  "samples tested", "", "", "", "", "", "", "", "", "", 46.3, 5.37713*^7, 
  87.324, 20., 2.686, 1.528, 2993.028, 36.8, 218.637, 2.92, 1.2, 20.4, 
  24.651, 1.4, 66.7, 0.601}, {"KEN", "Africa", "Kenya", "2020-11-04", 58587., 
  1494., 962.286, 1051., 12., 16.714, 1089.559, 27.784, 17.896, 19.546, 
  0.223, 0.311, 1.2, "", "", "", "", "", "", "", "", "", "", "", "", 6149., 
  0.114, 0.156, 6.4, "samples tested", "", "", "", "", "", "", "", "", "", 
  57.41, 5.37713*^7, 87.324, 20., 2.686, 1.528, 2993.028, 36.8, 218.637, 
  2.92, 1.2, 20.4, 24.651, 1.4, 66.7, 0.601}, 
 {"KEN", "Africa", "Kenya", "2020-11-05", 59595., 1008., 997.571, 1072., 21., 
  15.429, 1108.305, 18.746, 18.552, 19.936, 0.391, 0.287, 1.17, "", "", "", 
  "", "", "", "", "", "", 723210., 13.45, "", 6516., 0.121, 0.153, 6.5, 
  "samples tested", "", "", "", "", "", "", "", "", "", 57.41, 5.37713*^7, 
  87.324, 20., 2.686, 1.528, 2993.028, 36.8, 218.637, 2.92, 1.2, 20.4, 
  24.651, 1.4, 66.7, 0.601}, {"KEN", "Africa", "Kenya", "2020-11-06", 60704., 
  1109., 986.714, 1093., 21., 16., 1128.929, 20.624, 18.35, 20.327, 0.391, 
  0.298, 1.15, "", "", "", "", "", "", "", "", 7153., 730363., 13.583, 0.133, 
  6573., 0.122, 0.15, 6.7, "samples tested", "", "", "", "", "", "", "", "", 
  "", 57.41, 5.37713*^7, 87.324, 20., 2.686, 1.528, 2993.028, 36.8, 218.637, 
  2.92, 1.2, 20.4, 24.651, 1.4, 66.7, 0.601}, 
 {"KEN", "Africa", "Kenya", "2020-11-07", 61769., 1065., 939.571, 1103., 10., 
  17.429, 1148.735, 19.806, 17.473, 20.513, 0.186, 0.324, 1.14, "", "", "", 
  "", "", "", "", "", "", "", "", "", 6451., 0.12, 0.146, 6.9, 
  "samples tested", "", "", "", "", "", "", "", "", "", 57.41, 5.37713*^7, 
  87.324, 20., 2.686, 1.528, 2993.028, 36.8, 218.637, 2.92, 1.2, 20.4, 
  24.651, 1.4, 66.7, 0.601}, {"KEN", "Africa", "Kenya", "2020-11-08", 62488., 
  719., 944.429, 1111., 8., 14., 1162.107, 13.371, 17.564, 20.662, 0.149, 
  0.26, 1.14, "", "", "", "", "", "", "", "", "", "", "", "", 6330., 0.118, 
  0.149, 6.7, "samples tested", "", "", "", "", "", "", "", "", "", 57.41, 
  5.37713*^7, 87.324, 20., 2.686, 1.528, 2993.028, 36.8, 218.637, 2.92, 1.2, 
  20.4, 24.651, 1.4, 66.7, 0.601}, {"KEN", "Africa", "Kenya", "2020-11-09", 
  63244., 756., 949., 1130., 19., 14.714, 1176.166, 14.06, 17.649, 21.015, 
  0.353, 0.274, 1.14, "", "", "", "", "", "", "", "", "", "", "", "", 6208., 
  0.115, 0.153, 6.5, "samples tested", "", "", "", "", "", "", "", "", "", 
  57.41, 5.37713*^7, 87.324, 20., 2.686, 1.528, 2993.028, 36.8, 218.637, 
  2.92, 1.2, 20.4, 24.651, 1.4, 66.7, 0.601}, 
 {"KEN", "Africa", "Kenya", "2020-11-10", 64588., 1344., 1070.714, 1154., 
  24., 16.429, 1201.161, 24.995, 19.912, 21.461, 0.446, 0.306, 1.13, "", "", 
  "", "", "", "", "", "", "", 753959., 14.022, "", 6518., 0.121, 0.164, 6.1, 
  "samples tested", "", "", "", "", "", "", "", "", "", 57.41, 5.37713*^7, 
  87.324, 20., 2.686, 1.528, 2993.028, 36.8, 218.637, 2.92, 1.2, 20.4, 
  24.651, 1.4, 66.7, 0.601}, {"KEN", "Africa", "Kenya", "2020-11-11", 65804., 
  1216., 1031., 1180., 26., 18.429, 1223.776, 22.614, 19.174, 21.945, 0.484, 
  0.343, 1.11, "", "", "", "", "", "", "", "", "", "", "", "", 6386., 0.119, 
  0.161, 6.2, "samples tested", "", "", "", "", "", "", "", "", "", 57.41, 
  5.37713*^7, 87.324, 20., 2.686, 1.528, 2993.028, 36.8, 218.637, 2.92, 1.2, 
  20.4, 24.651, 1.4, 66.7, 0.601}, {"KEN", "Africa", "Kenya", "2020-11-12", 
  66723., 919., 1018.286, 1203., 23., 18.714, 1240.866, 17.091, 18.937, 
  22.373, 0.428, 0.348, 1.08, "", "", "", "", "", "", "", "", "", "", "", "", 
  6253., 0.116, 0.163, 6.1, "samples tested", "", "", "", "", "", "", "", "", 
  "", 57.41, 5.37713*^7, 87.324, 20., 2.686, 1.528, 2993.028, 36.8, 218.637, 
  2.92, 1.2, 20.4, 24.651, 1.4, 66.7, 0.601}, 
 {"KEN", "Africa", "Kenya", "2020-11-13", 68193., 1470., 1069.857, 1228., 
  25., 19.286, 1268.204, 27.338, 19.896, 22.837, 0.465, 0.359, 1.07, "", "", 
  "", "", "", "", "", "", "", "", "", "", 6161., 0.115, 0.174, 5.8, 
  "samples tested", "", "", "", "", "", "", "", "", "", 57.41, 5.37713*^7, 
  87.324, 20., 2.686, 1.528, 2993.028, 36.8, 218.637, 2.92, 1.2, 20.4, 
  24.651, 1.4, 66.7, 0.601}, {"KEN", "Africa", "Kenya", "2020-11-14", 69273., 
  1080., 1072., 1228., 0., 17.857, 1288.289, 20.085, 19.936, 22.837, 0., 
  0.332, 1.05, "", "", "", "", "", "", "", "", "", "", "", "", 6249., 0.116, 
  0.172, 5.8, "samples tested", "", "", "", "", "", "", "", "", "", 57.41, 
  5.37713*^7, 87.324, 20., 2.686, 1.528, 2993.028, 36.8, 218.637, 2.92, 1.2, 
  20.4, 24.651, 1.4, 66.7, 0.601}, {"KEN", "Africa", "Kenya", "2020-11-15", 
  70245., 972., 1108.143, 1269., 41., 22.571, 1306.366, 18.077, 20.608, 23.6, 
  0.762, 0.42, 1.04, "", "", "", "", "", "", "", "", "", "", "", "", 6336., 
  0.118, 0.175, 5.7, "samples tested", "", "", "", "", "", "", "", "", "", 
  57.41, 5.37713*^7, 87.324, 20., 2.686, 1.528, 2993.028, 36.8, 218.637, 
  2.92, 1.2, 20.4, 24.651, 1.4, 66.7, 0.601}, 
 {"KEN", "Africa", "Kenya", "2020-11-16", 70804., 559., 1080., 1287., 18., 
  22.429, 1316.762, 10.396, 20.085, 23.935, 0.335, 0.417, 1.03, "", "", "", 
  "", "", "", "", "", "", 793026., 14.748, "", 6424., 0.119, 0.168, 5.9, 
  "samples tested", "", "", "", "", "", "", "", "", "", 57.41, 5.37713*^7, 
  87.324, 20., 2.686, 1.528, 2993.028, 36.8, 218.637, 2.92, 1.2, 20.4, 
  24.651, 1.4, 66.7, 0.601}, {"KEN", "Africa", "Kenya", "2020-11-17", 71729., 
  925., 1020.143, 1302., 15., 21.143, 1333.964, 17.202, 18.972, 24.214, 
  0.279, 0.393, 1.02, "", "", "", "", "", "", "", "", "", "", "", "", 6311., 
  0.117, 0.162, 6.2, "samples tested", "", "", "", "", "", "", "", "", "", 
  57.41, 5.37713*^7, 87.324, 20., 2.686, 1.528, 2993.028, 36.8, 218.637, 
  2.92, 1.2, 20.4, 24.651, 1.4, 66.7, 0.601}, 
 {"KEN", "Africa", "Kenya", "2020-11-18", 72686., 957., 983.143, 1313., 11., 
  19., 1351.762, 17.798, 18.284, 24.418, 0.205, 0.353, 1.01, "", "", "", "", 
  "", "", "", "", "", "", "", "", 6112., 0.114, 0.161, 6.2, "samples tested", 
  "", "", "", "", "", "", "", "", "", 57.41, 5.37713*^7, 87.324, 20., 2.686, 
  1.528, 2993.028, 36.8, 218.637, 2.92, 1.2, 20.4, 24.651, 1.4, 66.7, 0.601}, 
 {"KEN", "Africa", "Kenya", "2020-11-19", 74145., 1459., 1060.286, 1330., 
  17., 18.143, 1378.895, 27.133, 19.718, 24.734, 0.316, 0.337, 1., "", "", 
  "", "", "", "", "", "", "", "", "", "", 5912., 0.11, 0.179, 5.6, 
  "samples tested", "", "", "", "", "", "", "", "", "", 57.41, 5.37713*^7, 
  87.324, 20., 2.686, 1.528, 2993.028, 36.8, 218.637, 2.92, 1.2, 20.4, 
  24.651, 1.4, 66.7, 0.601}, {"KEN", "Africa", "Kenya", "2020-11-20", 75193., 
  1048., 1000., 1349., 19., 17.286, 1398.385, 19.49, 18.597, 25.088, 0.353, 
  0.321, 0.98, "", "", "", "", "", "", "", "", "", "", "", "", 5712., 0.106, 
  0.175, 5.7, "samples tested", "", "", "", "", "", "", "", "", "", 57.41, 
  5.37713*^7, 87.324, 20., 2.686, 1.528, 2993.028, 36.8, 218.637, 2.92, 1.2, 
  20.4, 24.651, 1.4, 66.7, 0.601}, {"KEN", "Africa", "Kenya", "2020-11-21", 
  76404., 1211., 1018.714, 1366., 17., 19.714, 1420.907, 22.521, 18.945, 
  25.404, 0.316, 0.367, 0.97, "", "", "", "", "", "", "", "", "", "", "", "", 
  5512., 0.103, 0.185, 5.4, "samples tested", "", "", "", "", "", "", "", "", 
  "", 57.41, 5.37713*^7, 87.324, 20., 2.686, 1.528, 2993.028, 36.8, 218.637, 
  2.92, 1.2, 20.4, 24.651, 1.4, 66.7, 0.601}, 
 {"KEN", "Africa", "Kenya", "2020-11-22", 77372., 968., 1018.143, 1380., 14., 
  15.857, 1438.909, 18.002, 18.935, 25.664, 0.26, 0.295, 0.96, "", "", "", 
  "", "", "", "", "", "", 823700., 15.319, "", 5312., 0.099, 0.192, 5.2, 
  "samples tested", "", "", "", "", "", "", "", "", "", 57.41, 5.37713*^7, 
  87.324, 20., 2.686, 1.528, 2993.028, 36.8, 218.637, 2.92, 1.2, 20.4, 
  24.651, 1.4, 66.7, 0.601}, {"KEN", "Africa", "Kenya", "2020-11-23", 77785., 
  413., 997.286, 1392., 12., 15., 1446.59, 7.681, 18.547, 25.887, 0.223, 
  0.279, 0.94, "", "", "", "", "", "", "", "", 19403., 843103., 15.679, 
  0.361, 7154., 0.133, 0.139, 7.2, "samples tested", "", "", "", "", "", "", 
  "", "", "", 57.41, 5.37713*^7, 87.324, 20., 2.686, 1.528, 2993.028, 36.8, 
  218.637, 2.92, 1.2, 20.4, 24.651, 1.4, 66.7, 0.601}, 
 {"KEN", "Africa", "Kenya", "2020-11-24", 78512., 727., 969., 1409., 17., 
  15.286, 1460.11, 13.52, 18.021, 26.204, 0.316, 0.284, 0.93, "", "", "", "", 
  "", "", "", "", "", "", "", "", 7443., 0.138, 0.13, 7.7, "samples tested", 
  "", "", "", "", "", "", "", "", "", 57.41, 5.37713*^7, 87.324, 20., 2.686, 
  1.528, 2993.028, 36.8, 218.637, 2.92, 1.2, 20.4, 24.651, 1.4, 66.7, 0.601}, 
 {"KEN", "Africa", "Kenya", "2020-11-25", 79322., 810., 948., 1417., 8., 
  14.857, 1475.174, 15.064, 17.63, 26.352, 0.149, 0.276, 0.92, "", "", "", 
  "", "", "", "", "", "", "", "", "", 7733., 0.144, 0.123, 8.2, 
  "samples tested", "", "", "", "", "", "", "", "", "", 57.41, 5.37713*^7, 
  87.324, 20., 2.686, 1.528, 2993.028, 36.8, 218.637, 2.92, 1.2, 20.4, 
  24.651, 1.4, 66.7, 0.601}, {"KEN", "Africa", "Kenya", "2020-11-26", 80102., 
  780., 851., 1427., 10., 13.857, 1489.679, 14.506, 15.826, 26.538, 0.186, 
  0.258, 0.92, "", "", "", "", "", "", "", "", "", "", "", "", 8022., 0.149, 
  0.106, 9.4, "samples tested", "", "", "", "", "", "", "", "", "", 57.41, 
  5.37713*^7, 87.324, 20., 2.686, 1.528, 2993.028, 36.8, 218.637, 2.92, 1.2, 
  20.4, 24.651, 1.4, 66.7, 0.601}, {"KEN", "Africa", "Kenya", "2020-11-27", 
  81656., 1554., 923.286, 1441., 14., 13.143, 1518.58, 28.9, 17.171, 26.799, 
  0.26, 0.244, 0.92, "", "", "", "", "", "", "", "", "", "", "", "", 8312., 
  0.155, 0.111, 9., "samples tested", "", "", "", "", "", "", "", "", "", 
  57.41, 5.37713*^7, 87.324, 20., 2.686, 1.528, 2993.028, 36.8, 218.637, 
  2.92, 1.2, 20.4, 24.651, 1.4, 66.7, 0.601}, 
 {"KEN", "Africa", "Kenya", "2020-11-28", 82605., 949., 885.857, 1445., 4., 
  11.286, 1536.228, 17.649, 16.475, 26.873, 0.074, 0.21, 0.91, "", "", "", 
  "", "", "", "", "", "", "", "", "", 8601., 0.16, 0.103, 9.7, 
  "samples tested", "", "", "", "", "", "", "", "", "", 57.41, 5.37713*^7, 
  87.324, 20., 2.686, 1.528, 2993.028, 36.8, 218.637, 2.92, 1.2, 20.4, 
  24.651, 1.4, 66.7, 0.601}, {"KEN", "Africa", "Kenya", "2020-11-29", 83316., 
  711., 849.143, 1452., 7., 10.286, 1549.451, 13.223, 15.792, 27.003, 0.13, 
  0.191, 0.9, "", "", "", "", "", "", "", "", "", 885933., 16.476, "", 8890., 
  0.165, 0.096, 10.5, "samples tested", "", "", "", "", "", "", "", "", "", 
  57.41, 5.37713*^7, 87.324, 20., 2.686, 1.528, 2993.028, 36.8, 218.637, 
  2.92, 1.2, 20.4, 24.651, 1.4, 66.7, 0.601}, 
 {"KEN", "Africa", "Kenya", "2020-11-30", 83618., 302., 833.286, 1469., 17., 
  11., 1555.067, 5.616, 15.497, 27.319, 0.316, 0.205, 0.89, "", "", "", "", 
  "", "", "", "", "", "", "", "", 6938., 0.129, 0.12, 8.3, "samples tested", 
  "", "", "", "", "", "", "", "", "", 57.41, 5.37713*^7, 87.324, 20., 2.686, 
  1.528, 2993.028, 36.8, 218.637, 2.92, 1.2, 20.4, 24.651, 1.4, 66.7, 0.601}, 
 {"KEN", "Africa", "Kenya", "2020-12-01", 84169., 551., 808.143, 1474., 5., 
  9.286, 1565.315, 10.247, 15.029, 27.412, 0.093, 0.173, 0.88, "", "", "", 
  "", "", "", "", "", "", "", "", "", 6737., 0.125, 0.12, 8.3, 
  "samples tested", "", "", "", "", "", "", "", "", "", 62.96, 5.37713*^7, 
  87.324, 20., 2.686, 1.528, 2993.028, 36.8, 218.637, 2.92, 1.2, 20.4, 
  24.651, 1.4, 66.7, 0.601}, {"KEN", "Africa", "Kenya", "2020-12-02", 85130., 
  961., 829.714, 1484., 10., 9.571, 1583.187, 17.872, 15.43, 27.598, 0.186, 
  0.178, 0.87, "", "", "", "", "", "", "", "", "", "", "", "", 6536., 0.122, 
  0.127, 7.9, "samples tested", "", "", "", "", "", "", "", "", "", 62.96, 
  5.37713*^7, 87.324, 20., 2.686, 1.528, 2993.028, 36.8, 218.637, 2.92, 1.2, 
  20.4, 24.651, 1.4, 66.7, 0.601}, {"KEN", "Africa", "Kenya", "2020-12-03", 
  86383., 1253., 897.286, 1500., 16., 10.429, 1606.489, 23.302, 16.687, 
  27.896, 0.298, 0.194, 0.86, "", "", "", "", "", "", "", "", "", "", "", "", 
  6335., 0.118, 0.142, 7.1, "samples tested", "", "", "", "", "", "", "", "", 
  "", 62.96, 5.37713*^7, 87.324, 20., 2.686, 1.528, 2993.028, 36.8, 218.637, 
  2.92, 1.2, 20.4, 24.651, 1.4, 66.7, 0.601}, 
 {"KEN", "Africa", "Kenya", "2020-12-04", 87249., 866., 799., 1506., 6., 
  9.286, 1622.594, 16.105, 14.859, 28.008, 0.112, 0.173, 0.84, "", "", "", 
  "", "", "", "", "", "", "", "", "", 6135., 0.114, 0.13, 7.7, 
  "samples tested", "", "", "", "", "", "", "", "", "", 62.96, 5.37713*^7, 
  87.324, 20., 2.686, 1.528, 2993.028, 36.8, 218.637, 2.92, 1.2, 20.4, 
  24.651, 1.4, 66.7, 0.601}, {"KEN", "Africa", "Kenya", "2020-12-05", 87984., 
  735., 768.429, 1518., 12., 10.429, 1636.263, 13.669, 14.291, 28.231, 0.223, 
  0.194, 0.82, "", "", "", "", "", "", "", "", "", "", "", "", 5934., 0.11, 
  0.129, 7.7, "samples tested", "", "", "", "", "", "", "", "", "", 62.96, 
  5.37713*^7, 87.324, 20., 2.686, 1.528, 2993.028, 36.8, 218.637, 2.92, 1.2, 
  20.4, 24.651, 1.4, 66.7, 0.601}, {"KEN", "Africa", "Kenya", "2020-12-06", 
  88380., 396., 723.429, 1526., 8., 10.571, 1643.628, 7.365, 13.454, 28.379, 
  0.149, 0.197, 0.8, "", "", "", "", "", "", "", "", "", "", "", "", 5733., 
  0.107, 0.126, 7.9, "samples tested", "", "", "", "", "", "", "", "", "", 
  62.96, 5.37713*^7, 87.324, 20., 2.686, 1.528, 2993.028, 36.8, 218.637, 
  2.92, 1.2, 20.4, 24.651, 1.4, 66.7, 0.601}, 
 {"KEN", "Africa", "Kenya", "2020-12-07", 88579., 199., 708.714, 1531., 5., 
  8.857, 1647.329, 3.701, 13.18, 28.472, 0.093, 0.165, 0.78, "", "", "", "", 
  "", "", "", "", "", 931799., 17.329, "", 5733., 0.107, 0.124, 8.1, 
  "samples tested", "", "", "", "", "", "", "", "", "", 62.96, 5.37713*^7, 
  87.324, 20., 2.686, 1.528, 2993.028, 36.8, 218.637, 2.92, 1.2, 20.4, 
  24.651, 1.4, 66.7, 0.601}, {"KEN", "Africa", "Kenya", "2020-12-08", 89100., 
  521., 704.429, 1545., 14., 10.143, 1657.018, 9.689, 13.1, 28.733, 0.26, 
  0.189, 0.77, "", "", "", "", "", "", "", "", 7137., 938936., 17.462, 0.133, 
  5934., 0.11, 0.119, 8.4, "samples tested", "", "", "", "", "", "", "", "", 
  "", 62.96, 5.37713*^7, 87.324, 20., 2.686, 1.528, 2993.028, 36.8, 218.637, 
  2.92, 1.2, 20.4, 24.651, 1.4, 66.7, 0.601}, 
 {"KEN", "Africa", "Kenya", "2020-12-09", 89661., 561., 647.286, 1552., 7., 
  9.714, 1667.451, 10.433, 12.038, 28.863, 0.13, 0.181, 0.76, "", "", "", "", 
  "", "", "", "", "", "", "", "", 5945., 0.111, 0.109, 9.2, "samples tested", 
  "", "", "", "", "", "", "", "", "", 62.96, 5.37713*^7, 87.324, 20., 2.686, 
  1.528, 2993.028, 36.8, 218.637, 2.92, 1.2, 20.4, 24.651, 1.4, 66.7, 0.601}, 
 {"KEN", "Africa", "Kenya", "2020-12-10", 90305., 644., 560.286, 1568., 16., 
  9.714, 1679.428, 11.977, 10.42, 29.161, 0.298, 0.181, 0.75, "", "", "", "", 
  "", "", "", "", "", "", "", "", 5956., 0.111, 0.094, 10.6, 
  "samples tested", "", "", "", "", "", "", "", "", "", 62.96, 5.37713*^7, 
  87.324, 20., 2.686, 1.528, 2993.028, 36.8, 218.637, 2.92, 1.2, 20.4, 
  24.651, 1.4, 66.7, 0.601}, {"KEN", "Africa", "Kenya", "2020-12-11", 90978., 
  673., 532.714, 1582., 14., 10.857, 1691.943, 12.516, 9.907, 29.421, 0.26, 
  0.202, 0.75, "", "", "", "", "", "", "", "", "", "", "", "", 5967., 0.111, 
  0.089, 11.2, "samples tested", "", "", "", "", "", "", "", "", "", 62.96, 
  5.37713*^7, 87.324, 20., 2.686, 1.528, 2993.028, 36.8, 218.637, 2.92, 1.2, 
  20.4, 24.651, 1.4, 66.7, 0.601}, {"KEN", "Africa", "Kenya", "2020-12-12", 
  91526., 548., 506., 1586., 4., 9.714, 1702.135, 10.191, 9.41, 29.495, 
  0.074, 0.181, 0.74, "", "", "", "", "", "", "", "", "", "", "", "", 5978., 
  0.111, 0.085, 11.8, "samples tested", "", "", "", "", "", "", "", "", "", 
  62.96, 5.37713*^7, 87.324, 20., 2.686, 1.528, 2993.028, 36.8, 218.637, 
  2.92, 1.2, 20.4, 24.651, 1.4, 66.7, 0.601}, 
 {"KEN", "Africa", "Kenya", "2020-12-13", 91892., 366., 501.714, 1587., 1., 
  8.714, 1708.941, 6.807, 9.331, 29.514, 0.019, 0.162, 0.74, "", "", "", "", 
  "", "", "", "", "", "", "", "", 5990., 0.111, 0.084, 11.9, 
  "samples tested", "", "", "", "", "", "", "", "", "", 62.96, 5.37713*^7, 
  87.324, 20., 2.686, 1.528, 2993.028, 36.8, 218.637, 2.92, 1.2, 20.4, 
  24.651, 1.4, 66.7, 0.601}, {"KEN", "Africa", "Kenya", "2020-12-14", 92055., 
  163., 496.571, 1593., 6., 8.857, 1711.973, 3.031, 9.235, 29.625, 0.112, 
  0.165, 0.73, "", "", "", "", "", "", "", "", "", 973805., 18.11, "", 6001., 
  0.112, 0.083, 12.1, "samples tested", "", "", "", "", "", "", "", "", "", 
  62.96, 5.37713*^7, 87.324, 20., 2.686, 1.528, 2993.028, 36.8, 218.637, 
  2.92, 1.2, 20.4, 24.651, 1.4, 66.7, 0.601}, 
 {"KEN", "Africa", "Kenya", "2020-12-15", 92459., 404., 479.857, 1604., 11., 
  8.429, 1719.486, 7.513, 8.924, 29.83, 0.205, 0.157, 0.72, "", "", "", "", 
  "", "", "", "", "", "", "", "", 5487., 0.102, 0.087, 11.4, 
  "samples tested", "", "", "", "", "", "", "", "", "", 62.96, 5.37713*^7, 
  87.324, 20., 2.686, 1.528, 2993.028, 36.8, 218.637, 2.92, 1.2, 20.4, 
  24.651, 1.4, 66.7, 0.601}, {"KEN", "Africa", "Kenya", "2020-12-16", 92853., 
  394., 456., 1614., 10., 8.857, 1726.813, 7.327, 8.48, 30.016, 0.186, 0.165, 
  0.71, "", "", "", "", "", "", "", "", "", "", "", "", 5163., 0.096, 0.088, 
  11.3, "samples tested", "", "", "", "", "", "", "", "", "", 62.96, 
  5.37713*^7, 87.324, 20., 2.686, 1.528, 2993.028, 36.8, 218.637, 2.92, 1.2, 
  20.4, 24.651, 1.4, 66.7, 0.601}, {"KEN", "Africa", "Kenya", "2020-12-17", 
  93405., 552., 442.857, 1618., 4., 7.143, 1737.079, 10.266, 8.236, 30.09, 
  0.074, 0.133, 0.7, "", "", "", "", "", "", "", "", "", 984435., 18.308, "", 
  4839., 0.09, 0.092, 10.9, "samples tested", "", "", "", "", "", "", "", "", 
  "", 62.96, 5.37713*^7, 87.324, 20., 2.686, 1.528, 2993.028, 36.8, 218.637, 
  2.92, 1.2, 20.4, 24.651, 1.4, 66.7, 0.601}, 
 {"KEN", "Africa", "Kenya", "2020-12-18", 93761., 356., 397.571, 1629., 11., 
  6.714, 1743.7, 6.621, 7.394, 30.295, 0.205, 0.125, 0.69, "", "", "", "", 
  "", "", "", "", "", "", "", "", 4917., 0.091, 0.081, 12.4, 
  "samples tested", "", "", "", "", "", "", "", "", "", 62.96, 5.37713*^7, 
  87.324, 20., 2.686, 1.528, 2993.028, 36.8, 218.637, 2.92, 1.2, 20.4, 
  24.651, 1.4, 66.7, 0.601}, {"KEN", "Africa", "Kenya", "2020-12-19", 94151., 
  390., 375., 1633., 4., 6.714, 1750.953, 7.253, 6.974, 30.369, 0.074, 0.125, 
  0.69, "", "", "", "", "", "", "", "", "", "", "", "", 4994., 0.093, 0.075, 
  13.3, "samples tested", "", "", "", "", "", "", "", "", "", 62.96, 
  5.37713*^7, 87.324, 20., 2.686, 1.528, 2993.028, 36.8, 218.637, 2.92, 1.2, 
  20.4, 24.651, 1.4, 66.7, 0.601}, {"KEN", "Africa", "Kenya", "2020-12-20", 
  94500., 349., 372.571, 1639., 6., 7.429, 1757.443, 6.49, 6.929, 30.481, 
  0.112, 0.138, 0.69, "", "", "", "", "", "", "", "", "", 1.003493*^6, 
  18.662, "", 5071., 0.094, 0.073, 13.6, "samples tested", "", "", "", "", 
  "", "", "", "", "", 62.96, 5.37713*^7, 87.324, 20., 2.686, 1.528, 2993.028, 
  36.8, 218.637, 2.92, 1.2, 20.4, 24.651, 1.4, 66.7, 0.601}, 
 {"KEN", "Africa", "Kenya", "2020-12-21", 94614., 114., 365.571, 1644., 5., 
  7.286, 1759.563, 2.12, 6.799, 30.574, 0.093, 0.135, 0.67, "", "", "", "", 
  "", "", "", "", "", "", "", "", 4787., 0.089, 0.076, 13.1, 
  "samples tested", "", "", "", "", "", "", "", "", "", 62.96, 5.37713*^7, 
  87.324, 20., 2.686, 1.528, 2993.028, 36.8, 218.637, 2.92, 1.2, 20.4, 
  24.651, 1.4, 66.7, 0.601}, {"KEN", "Africa", "Kenya", "2020-12-22", 94768., 
  154., 329.857, 1647., 3., 6.143, 1762.427, 2.864, 6.134, 30.63, 0.056, 
  0.114, 0.66, "", "", "", "", "", "", "", "", "", "", "", "", 4826., 0.09, 
  0.068, 14.6, "samples tested", "", "", "", "", "", "", "", "", "", 62.96, 
  5.37713*^7, 87.324, 20., 2.686, 1.528, 2993.028, 36.8, 218.637, 2.92, 1.2, 
  20.4, 24.651, 1.4, 66.7, 0.601}, {"KEN", "Africa", "Kenya", "2020-12-23", 
  95195., 427., 334.571, 1648., 1., 4.857, 1770.368, 7.941, 6.222, 30.648, 
  0.019, 0.09, 0.65, "", "", "", "", "", "", "", "", "", "", "", "", 4865., 
  0.09, 0.069, 14.5, "samples tested", "", "", "", "", "", "", "", "", "", 
  62.96, 5.37713*^7, 87.324, 20., 2.686, 1.528, 2993.028, 36.8, 218.637, 
  2.92, 1.2, 20.4, 24.651, 1.4, 66.7, 0.601}, 
 {"KEN", "Africa", "Kenya", "2020-12-24", 95431., 236., 289.429, 1652., 4., 
  4.857, 1774.757, 4.389, 5.383, 30.723, 0.074, 0.09, 0.63, "", "", "", "", 
  "", "", "", "", "", "", "", "", 4905., 0.091, 0.059, 16.9, 
  "samples tested", "", "", "", "", "", "", "", "", "", 62.96, 5.37713*^7, 
  87.324, 20., 2.686, 1.528, 2993.028, 36.8, 218.637, 2.92, 1.2, 20.4, 
  24.651, 1.4, 66.7, 0.601}, {"KEN", "Africa", "Kenya", "2020-12-25", 95713., 
  282., 278.857, 1653., 1., 3.429, 1780.002, 5.244, 5.186, 30.741, 0.019, 
  0.064, 0.62, "", "", "", "", "", "", "", "", "", "", "", "", 4543., 0.084, 
  0.061, 16.3, "samples tested", "", "", "", "", "", "", "", "", "", 62.96, 
  5.37713*^7, 87.324, 20., 2.686, 1.528, 2993.028, 36.8, 218.637, 2.92, 1.2, 
  20.4, 24.651, 1.4, 66.7, 0.601}, {"KEN", "Africa", "Kenya", "2020-12-26", 
  95843., 130., 241.714, 1655., 2., 3.143, 1782.419, 2.418, 4.495, 30.779, 
  0.037, 0.058, 0.61, "", "", "", "", "", "", "", "", "", "", "", "", 4181., 
  0.078, 0.058, 17.3, "samples tested", "", "", "", "", "", "", "", "", "", 
  62.96, 5.37713*^7, 87.324, 20., 2.686, 1.528, 2993.028, 36.8, 218.637, 
  2.92, 1.2, 20.4, 24.651, 1.4, 66.7, 0.601}, 
 {"KEN", "Africa", "Kenya", "2020-12-27", 95923., 80., 203.286, 1658., 3., 
  2.714, 1783.907, 1.488, 3.781, 30.834, 0.056, 0.05, 0.62, "", "", "", "", 
  "", "", "", "", "", "", "", "", 3819., 0.071, 0.053, 18.8, 
  "samples tested", "", "", "", "", "", "", "", "", "", 62.96, 5.37713*^7, 
  87.324, 20., 2.686, 1.528, 2993.028, 36.8, 218.637, 2.92, 1.2, 20.4, 
  24.651, 1.4, 66.7, 0.601}, {"KEN", "Africa", "Kenya", "2020-12-28", 95992., 
  69., 196.857, 1664., 6., 2.857, 1785.19, 1.283, 3.661, 30.946, 0.112, 
  0.053, 0.63, "", "", "", "", "", "", "", "", "", "", "", "", 3819., 0.071, 
  0.052, 19.4, "samples tested", "", "", "", "", "", "", "", "", "", 62.96, 
  5.37713*^7, 87.324, 20., 2.686, 1.528, 2993.028, 36.8, 218.637, 2.92, 1.2, 
  20.4, 24.651, 1.4, 66.7, 0.601}, {"KEN", "Africa", "Kenya", "2020-12-29", 
  96139., 147., 195.857, 1665., 1., 2.571, 1787.924, 2.734, 3.642, 30.964, 
  0.019, 0.048, 0.64, "", "", "", "", "", "", "", "", "", "", "", "", 3819., 
  0.071, 0.051, 19.5, "samples tested", "", "", "", "", "", "", "", "", "", 
  62.96, 5.37713*^7, 87.324, 20., 2.686, 1.528, 2993.028, 36.8, 218.637, 
  2.92, 1.2, 20.4, 24.651, 1.4, 66.7, 0.601}, 
 {"KEN", "Africa", "Kenya", "2020-12-30", 96251., 112., 150.857, 1667., 2., 
  2.714, 1790.007, 2.083, 2.806, 31.002, 0.037, 0.05, 0.65, "", "", "", "", 
  "", "", "", "", "", 1.041679*^6, 19.372, "", 3819., 0.071, 0.04, 25.3, 
  "samples tested", "", "", "", "", "", "", "", "", "", 62.96, 5.37713*^7, 
  87.324, 20., 2.686, 1.528, 2993.028, 36.8, 218.637, 2.92, 1.2, 20.4, 
  24.651, 1.4, 66.7, 0.601}, {"KEN", "Africa", "Kenya", "2020-12-31", 96458., 
  207., 146.714, 1670., 3., 2.571, 1793.857, 3.85, 2.728, 31.057, 0.056, 
  0.048, 0.68, "", "", "", "", "", "", "", "", "", "", "", "", 3774., 0.07, 
  0.039, 25.7, "samples tested", "", "", "", "", "", "", "", "", "", 62.96, 
  5.37713*^7, 87.324, 20., 2.686, 1.528, 2993.028, 36.8, 218.637, 2.92, 1.2, 
  20.4, 24.651, 1.4, 66.7, 0.601}, {"KEN", "Africa", "Kenya", "2021-01-01", 
  96614., 156., 128.714, 1681., 11., 4., 1796.758, 2.901, 2.394, 31.262, 
  0.205, 0.074, 0.7, "", "", "", "", "", "", "", "", "", "", "", "", 3728., 
  0.069, 0.035, 29., "samples tested", "", "", "", "", "", "", "", "", "", 
  62.96, 5.37713*^7, 87.324, 20., 2.686, 1.528, 2993.028, 36.8, 218.637, 
  2.92, 1.2, 20.4, 24.651, 1.4, 66.7, 0.601}, 
 {"KEN", "Africa", "Kenya", "2021-01-02", 96678., 64., 119.286, 1685., 4., 
  4.286, 1797.948, 1.19, 2.218, 31.336, 0.074, 0.08, 0.74, "", "", "", "", 
  "", "", "", "", "", "", "", "", 3683., 0.068, 0.032, 30.9, 
  "samples tested", "", "", "", "", "", "", "", "", "", 62.96, 5.37713*^7, 
  87.324, 20., 2.686, 1.528, 2993.028, 36.8, 218.637, 2.92, 1.2, 20.4, 
  24.651, 1.4, 66.7, 0.601}, {"KEN", "Africa", "Kenya", "2021-01-03", 96802., 
  124., 125.571, 1685., 0., 3.857, 1800.254, 2.306, 2.335, 31.336, 0., 0.072, 
  0.79, "", "", "", "", "", "", "", "", "", 1.055691*^6, 19.633, "", 3638., 
  0.068, 0.035, 29., "samples tested", "", "", "", "", "", "", "", "", "", 
  62.96, 5.37713*^7, 87.324, 20., 2.686, 1.528, 2993.028, 36.8, 218.637, 
  2.92, 1.2, 20.4, 24.651, 1.4, 66.7, 0.601}, 
 {"KEN", "Africa", "Kenya", "2021-01-04", 96908., 106., 130.857, 1686., 1., 
  3.143, 1802.225, 1.971, 2.434, 31.355, 0.019, 0.058, 0.85, "", "", "", "", 
  "", "", "", "", "", "", "", "", 3786., 0.07, 0.035, 28.9, "samples tested", 
  "", "", "", "", "", "", "", "", "", 59.26, 5.37713*^7, 87.324, 20., 2.686, 
  1.528, 2993.028, 36.8, 218.637, 2.92, 1.2, 20.4, 24.651, 1.4, 66.7, 0.601}, 
 {"KEN", "Africa", "Kenya", "2021-01-05", 97127., 219., 141.143, 1690., 4., 
  3.571, 1806.298, 4.073, 2.625, 31.429, 0.074, 0.066, 0.89, "", "", "", "", 
  "", "", "", "", "", "", "", "", 3934., 0.073, 0.036, 27.9, 
  "samples tested", "", "", "", "", "", "", "", "", "", 59.26, 5.37713*^7, 
  87.324, 20., 2.686, 1.528, 2993.028, 36.8, 218.637, 2.92, 1.2, 20.4, 
  24.651, 1.4, 66.7, 0.601}, {"KEN", "Africa", "Kenya", "2021-01-06", 97398., 
  271., 163.857, 1694., 4., 3.857, 1811.338, 5.04, 3.047, 31.504, 0.074, 
  0.072, 0.91, "", "", "", "", "", "", "", "", "", 1.070249*^6, 19.904, "", 
  4081., 0.076, 0.04, 24.9, "samples tested", "", "", "", "", "", "", "", "", 
  "", 59.26, 5.37713*^7, 87.324, 20., 2.686, 1.528, 2993.028, 36.8, 218.637, 
  2.92, 1.2, 20.4, 24.651, 1.4, 66.7, 0.601}, 
 {"KEN", "Africa", "Kenya", "2021-01-07", 97733., 335., 182.143, 1702., 8., 
  4.571, 1817.568, 6.23, 3.387, 31.653, 0.149, 0.085, 0.92, "", "", "", "", 
  "", "", "", "", "", "", "", "", 4166., 0.077, 0.044, 22.9, 
  "samples tested", "", "", "", "", "", "", "", "", "", 59.26, 5.37713*^7, 
  87.324, 20., 2.686, 1.528, 2993.028, 36.8, 218.637, 2.92, 1.2, 20.4, 
  24.651, 1.4, 66.7, 0.601}, {"KEN", "Africa", "Kenya", "2021-01-08", 97954., 
  221., 191.429, 1703., 1., 3.143, 1821.678, 4.11, 3.56, 31.671, 0.019, 
  0.058, 0.9, "", "", "", "", "", "", "", "", "", "", "", "", 4251., 0.079, 
  0.045, 22.2, "samples tested", "", "", "", "", "", "", "", "", "", 59.26, 
  5.37713*^7, 87.324, 20., 2.686, 1.528, 2993.028, 36.8, 218.637, 2.92, 1.2, 
  20.4, 24.651, 1.4, 66.7, 0.601}, {"KEN", "Africa", "Kenya", "2021-01-09", 
  98184., 230., 215.143, 1704., 1., 2.714, 1825.955, 4.277, 4.001, 31.69, 
  0.019, 0.05, 0.88, "", "", "", "", "", "", "", "", "", "", "", "", 4336., 
  0.081, 0.05, 20.2, "samples tested", "", "", "", "", "", "", "", "", "", 
  59.26, 5.37713*^7, 87.324, 20., 2.686, 1.528, 2993.028, 36.8, 218.637, 
  2.92, 1.2, 20.4, 24.651, 1.4, 66.7, 0.601}, 
 {"KEN", "Africa", "Kenya", "2021-01-10", 98271., 87., 209.857, 1710., 6., 
  3.571, 1827.573, 1.618, 3.903, 31.801, 0.112, 0.066, 0.85, "", "", "", "", 
  "", "", "", "", "", "", "", "", 4421., 0.082, 0.047, 21.1, 
  "samples tested", "", "", "", "", "", "", "", "", "", 59.26, 5.37713*^7, 
  87.324, 20., 2.686, 1.528, 2993.028, 36.8, 218.637, 2.92, 1.2, 20.4, 
  24.651, 1.4, 66.7, 0.601}, {"KEN", "Africa", "Kenya", "2021-01-11", 98334., 
  63., 203.714, 1713., 3., 3.857, 1828.745, 1.172, 3.789, 31.857, 0.056, 
  0.072, 0.83, "", "", "", "", "", "", "", "", "", "", "", "", 4313., 0.08, 
  0.047, 21.2, "samples tested", "", "", "", "", "", "", "", "", "", 59.26, 
  5.37713*^7, 87.324, 20., 2.686, 1.528, 2993.028, 36.8, 218.637, 2.92, 1.2, 
  20.4, 24.651, 1.4, 66.7, 0.601}, {"KEN", "Africa", "Kenya", "2021-01-12", 
  98432., 98., 186.429, 1716., 3., 3.714, 1830.568, 1.823, 3.467, 31.913, 
  0.056, 0.069, 0.82, "", "", "", "", "", "", "", "", "", "", "", "", 4205., 
  0.078, 0.044, 22.6, "samples tested", "", "", "", "", "", "", "", "", "", 
  59.26, 5.37713*^7, 87.324, 20., 2.686, 1.528, 2993.028, 36.8, 218.637, 
  2.92, 1.2, 20.4, 24.651, 1.4, 66.7, 0.601}, 
 {"KEN", "Africa", "Kenya", "2021-01-13", 98555., 123., 165.286, 1720., 4., 
  3.714, 1832.855, 2.287, 3.074, 31.987, 0.074, 0.069, 0.82, "", "", "", "", 
  "", "", "", "", "", "", "", "", 4097., 0.076, 0.04, 24.8, "samples tested", 
  "", "", "", "", "", "", "", "", "", 59.26, 5.37713*^7, 87.324, 20., 2.686, 
  1.528, 2993.028, 36.8, 218.637, 2.92, 1.2, 20.4, 24.651, 1.4, 66.7, 0.601}, 
 {"KEN", "Africa", "Kenya", "2021-01-14", 98693., 138., 137.143, 1723., 3., 
  3., 1835.421, 2.566, 2.55, 32.043, 0.056, 0.056, 0.82, "", "", "", "", "", 
  "", "", "", "", "", "", "", 4097., 0.076, 0.033, 29.9, "samples tested", 
  "", "", "", "", "", "", "", "", "", 59.26, 5.37713*^7, 87.324, 20., 2.686, 
  1.528, 2993.028, 36.8, 218.637, 2.92, 1.2, 20.4, 24.651, 1.4, 66.7, 0.601}, 
 {"KEN", "Africa", "Kenya", "2021-01-15", 98859., 166., 129.286, 1726., 3., 
  3.286, 1838.509, 3.087, 2.404, 32.099, 0.056, 0.061, 0.84, "", "", "", "", 
  "", "", "", "", "", 1.107121*^6, 20.589, "", 4097., 0.076, 0.032, 31.7, 
  "samples tested", "", "", "", "", "", "", "", "", "", 59.26, 5.37713*^7, 
  87.324, 20., 2.686, 1.528, 2993.028, 36.8, 218.637, 2.92, 1.2, 20.4, 
  24.651, 1.4, 66.7, 0.601}, {"KEN", "Africa", "Kenya", "2021-01-16", 99082., 
  223., 128.286, 1728., 2., 3.429, 1842.656, 4.147, 2.386, 32.136, 0.037, 
  0.064, 0.86, "", "", "", "", "", "", "", "", "", "", "", "", 4395., 0.082, 
  0.029, 34.3, "samples tested", "", "", "", "", "", "", "", "", "", 59.26, 
  5.37713*^7, 87.324, 20., 2.686, 1.528, 2993.028, 36.8, 218.637, 2.92, 1.2, 
  20.4, 24.651, 1.4, 66.7, 0.601}, {"KEN", "Africa", "Kenya", "2021-01-17", 
  99162., 80., 127.286, 1731., 3., 3., 1844.144, 1.488, 2.367, 32.192, 0.056, 
  0.056, 0.86, "", "", "", "", "", "", "", "", "", "", "", "", 4694., 0.087, 
  0.027, 36.9, "samples tested", "", "", "", "", "", "", "", "", "", 59.26, 
  5.37713*^7, 87.324, 20., 2.686, 1.528, 2993.028, 36.8, 218.637, 2.92, 1.2, 
  20.4, 24.651, 1.4, 66.7, 0.601}, {"KEN", "Africa", "Kenya", "2021-01-18", 
  99227., 65., 127.571, 1734., 3., 3., 1845.352, 1.209, 2.372, 32.248, 0.056, 
  0.056, 0.86, "", "", "", "", "", "", "", "", "", 1.125679*^6, 20.935, "", 
  4992., 0.093, 0.026, 39.1, "samples tested", "", "", "", "", "", "", "", 
  "", "", 59.26, 5.37713*^7, 87.324, 20., 2.686, 1.528, 2993.028, 36.8, 
  218.637, 2.92, 1.2, 20.4, 24.651, 1.4, 66.7, 0.601}, 
 {"KEN", "Africa", "Kenya", "2021-01-19", 99308., 81., 125.143, 1734., 0., 
  2.571, 1846.859, 1.506, 2.327, 32.248, 0., 0.048, 0.86, "", "", "", "", "", 
  "", "", "", "", "", "", "", 4999., 0.093, 0.025, 39.9, "samples tested", 
  "", "", "", "", "", "", "", "", "", 59.26, 5.37713*^7, 87.324, 20., 2.686, 
  1.528, 2993.028, 36.8, 218.637, 2.92, 1.2, 20.4, 24.651, 1.4, 66.7, 0.601}, 
 {"KEN", "Africa", "Kenya", "2021-01-20", 99444., 136., 127., 1736., 2., 
  2.286, 1849.388, 2.529, 2.362, 32.285, 0.037, 0.043, 0.87, "", "", "", "", 
  "", "", "", "", "", "", "", "", 5006., 0.093, 0.025, 39.4, 
  "samples tested", "", "", "", "", "", "", "", "", "", 59.26, 5.37713*^7, 
  87.324, 20., 2.686, 1.528, 2993.028, 36.8, 218.637, 2.92, 1.2, 20.4, 
  24.651, 1.4, 66.7, 0.601}, {"KEN", "Africa", "Kenya", "2021-01-21", 99630., 
  186., 133.857, 1739., 3., 2.286, 1852.847, 3.459, 2.489, 32.341, 0.056, 
  0.043, 0.89, "", "", "", "", "", "", "", "", "", "", "", "", 5013., 0.093, 
  0.027, 37.5, "samples tested", "", "", "", "", "", "", "", "", "", 59.26, 
  5.37713*^7, 87.324, 20., 2.686, 1.528, 2993.028, 36.8, 218.637, 2.92, 1.2, 
  20.4, 24.651, 1.4, 66.7, 0.601}, {"KEN", "Africa", "Kenya", "2021-01-22", 
  99769., 139., 130., 1740., 1., 2., 1855.432, 2.585, 2.418, 32.359, 0.019, 
  0.037, 0.89, "", "", "", "", "", "", "", "", "", "", "", "", 5020., 0.093, 
  0.026, 38.6, "samples tested", "", "", "", "", "", "", "", "", "", 59.26, 
  5.37713*^7, 87.324, 20., 2.686, 1.528, 2993.028, 36.8, 218.637, 2.92, 1.2, 
  20.4, 24.651, 1.4, 66.7, 0.601}, {"KEN", "Africa", "Kenya", "2021-01-23", 
  99898., 129., 116.571, 1740., 0., 1.714, 1857.831, 2.399, 2.168, 32.359, 
  0., 0.032, 0.9, "", "", "", "", "", "", "", "", "", "", "", "", 4729., 
  0.088, 0.025, 40.6, "samples tested", "", "", "", "", "", "", "", "", "", 
  59.26, 5.37713*^7, 87.324, 20., 2.686, 1.528, 2993.028, 36.8, 218.637, 
  2.92, 1.2, 20.4, 24.651, 1.4, 66.7, 0.601}, 
 {"KEN", "Africa", "Kenya", "2021-01-24", 99983., 85., 117.286, 1744., 4., 
  1.857, 1859.412, 1.581, 2.181, 32.434, 0.074, 0.035, 0.91, "", "", "", "", 
  "", "", "", "", "", "", "", "", 4437., 0.083, 0.026, 37.8, 
  "samples tested", "", "", "", "", "", "", "", "", "", 59.26, 5.37713*^7, 
  87.324, 20., 2.686, 1.528, 2993.028, 36.8, 218.637, 2.92, 1.2, 20.4, 
  24.651, 1.4, 66.7, 0.601}, {"KEN", "Africa", "Kenya", "2021-01-25", 
  100052., 69., 117.857, 1744., 0., 1.429, 1860.695, 1.283, 2.192, 32.434, 
  0., 0.027, 0.92, "", "", "", "", "", "", "", "", "", "", "", "", 4146., 
  0.077, 0.028, 35.2, "samples tested", "", "", "", "", "", "", "", "", "", 
  59.26, 5.37713*^7, 87.324, 20., 2.686, 1.528, 2993.028, 36.8, 218.637, 
  2.92, 1.2, 20.4, 24.651, 1.4, 66.7, 0.601}, 
 {"KEN", "Africa", "Kenya", "2021-01-26", 100193., 141., 126.429, 1750., 6., 
  2.286, 1863.317, 2.622, 2.351, 32.545, 0.112, 0.043, 0.93, "", "", "", "", 
  "", "", "", "", "", "", "", "", 4146., 0.077, 0.03, 32.8, "samples tested", 
  "", "", "", "", "", "", "", "", "", 50.93, 5.37713*^7, 87.324, 20., 2.686, 
  1.528, 2993.028, 36.8, 218.637, 2.92, 1.2, 20.4, 24.651, 1.4, 66.7, 0.601}, 
 {"KEN", "Africa", "Kenya", "2021-01-27", 100323., 130., 125.571, 1751., 1., 
  2.143, 1865.735, 2.418, 2.335, 32.564, 0.019, 0.04, 0.94, "", "", "", "", 
  "", "", "", "", "", "", "", "", 4146., 0.077, 0.03, 33., "samples tested", 
  "", "", "", "", "", "", "", "", "", 50.93, 5.37713*^7, 87.324, 20., 2.686, 
  1.528, 2993.028, 36.8, 218.637, 2.92, 1.2, 20.4, 24.651, 1.4, 66.7, 0.601}, 
 {"KEN", "Africa", "Kenya", "2021-01-28", 100422., 99., 113.143, 1753., 2., 
  2., 1867.576, 1.841, 2.104, 32.601, 0.037, 0.037, 0.94, "", "", "", "", "", 
  "", "", "", "", "", "", "", 4146., 0.077, 0.027, 36.6, "samples tested", 
  "", "", "", "", "", "", "", "", "", 50.93, 5.37713*^7, 87.324, 20., 2.686, 
  1.528, 2993.028, 36.8, 218.637, 2.92, 1.2, 20.4, 24.651, 1.4, 66.7, 0.601}, 
 {"KEN", "Africa", "Kenya", "2021-01-29", 100563., 141., 113.429, 1753., 0., 
  1.857, 1870.198, 2.622, 2.109, 32.601, 0., 0.035, 0.96, "", "", "", "", "", 
  "", "", "", "", "", "", "", 4146., 0.077, 0.027, 36.6, "samples tested", 
  "", "", "", "", "", "", "", "", "", 50.93, 5.37713*^7, 87.324, 20., 2.686, 
  1.528, 2993.028, 36.8, 218.637, 2.92, 1.2, 20.4, 24.651, 1.4, 66.7, 0.601}, 
 {"KEN", "Africa", "Kenya", "2021-01-30", 100675., 112., 111., 1755., 2., 
  2.143, 1872.281, 2.083, 2.064, 32.638, 0.037, 0.04, 0.99, "", "", "", "", 
  "", "", "", "", "", "", "", "", 4146., 0.077, 0.027, 37.4, 
  "samples tested", "", "", "", "", "", "", "", "", "", 50.93, 5.37713*^7, 
  87.324, 20., 2.686, 1.528, 2993.028, 36.8, 218.637, 2.92, 1.2, 20.4, 
  24.651, 1.4, 66.7, 0.601}, {"KEN", "Africa", "Kenya", "2021-01-31", 
  100773., 98., 112.857, 1763., 8., 2.714, 1874.104, 1.823, 2.099, 32.787, 
  0.149, 0.05, 1.02, "", "", "", "", "", "", "", "", "", "", "", "", 4146., 
  0.077, 0.027, 36.7, "samples tested", "", "", "", "", "", "", "", "", "", 
  50.93, 5.37713*^7, 87.324, 20., 2.686, 1.528, 2993.028, 36.8, 218.637, 
  2.92, 1.2, 20.4, 24.651, 1.4, 66.7, 0.601}, 
 {"KEN", "Africa", "Kenya", "2021-02-01", 100856., 83., 114.857, 1766., 3., 
  3.143, 1875.647, 1.544, 2.136, 32.843, 0.056, 0.058, 1.04, "", "", "", "", 
  "", "", "", "", "", "", "", "", 4146., 0.077, 0.028, 36.1, 
  "samples tested", "", "", "", "", "", "", "", "", "", 50.93, 5.37713*^7, 
  87.324, 20., 2.686, 1.528, 2993.028, 36.8, 218.637, 2.92, 1.2, 20.4, 
  24.651, 1.4, 66.7, 0.601}, {"KEN", "Africa", "Kenya", "2021-02-02", 
  101009., 153., 116.571, 1766., 0., 2.286, 1878.493, 2.845, 2.168, 32.843, 
  0., 0.043, 1.07, "", "", "", "", "", "", "", "", "", "", "", "", 4146., 
  0.077, 0.028, 35.6, "samples tested", "", "", "", "", "", "", "", "", "", 
  50.93, 5.37713*^7, 87.324, 20., 2.686, 1.528, 2993.028, 36.8, 218.637, 
  2.92, 1.2, 20.4, 24.651, 1.4, 66.7, 0.601}, 
 {"KEN", "Africa", "Kenya", "2021-02-03", 101159., 150., 119.429, 1769., 3., 
  2.571, 1881.282, 2.79, 2.221, 32.899, 0.056, 0.048, 1.08, "", "", "", "", 
  "", "", "", "", "", "", "", "", 4146., 0.077, 0.029, 34.7, 
  "samples tested", "", "", "", "", "", "", "", "", "", 50.93, 5.37713*^7, 
  87.324, 20., 2.686, 1.528, 2993.028, 36.8, 218.637, 2.92, 1.2, 20.4, 
  24.651, 1.4, 66.7, 0.601}, {"KEN", "Africa", "Kenya", "2021-02-04", 
  101339., 180., 131., 1773., 4., 2.857, 1884.63, 3.348, 2.436, 32.973, 
  0.074, 0.053, 1.09, "", "", "", "", "", "", "", "", "", "", "", "", 4146., 
  0.077, 0.032, 31.6, "samples tested", "", "", "", "", "", "", "", "", "", 
  50.93, 5.37713*^7, 87.324, 20., 2.686, 1.528, 2993.028, 36.8, 218.637, 
  2.92, 1.2, 20.4, 24.651, 1.4, 66.7, 0.601}, 
 {"KEN", "Africa", "Kenya", "2021-02-05", 101534., 195., 138.714, 1776., 3., 
  3.286, 1888.256, 3.626, 2.58, 33.029, 0.056, 0.061, 1.1, "", "", "", "", 
  "", "", "", "", "", 1.200302*^6, 22.322, "", 4146., 0.077, 0.033, 29.9, 
  "samples tested", "", "", "", "", "", "", "", "", "", 50.93, 5.37713*^7, 
  87.324, 20., 2.686, 1.528, 2993.028, 36.8, 218.637, 2.92, 1.2, 20.4, 
  24.651, 1.4, 66.7, 0.601}, {"KEN", "Africa", "Kenya", "2021-02-06", 
  101690., 156., 145., 1776., 0., 3., 1891.158, 2.901, 2.697, 33.029, 0., 
  0.056, 1.1, "", "", "", "", "", "", "", "", "", "", "", "", 4584., 0.085, 
  0.032, 31.6, "samples tested", "", "", "", "", "", "", "", "", "", 50.93, 
  5.37713*^7, 87.324, 20., 2.686, 1.528, 2993.028, 36.8, 218.637, 2.92, 1.2, 
  20.4, 24.651, 1.4, 66.7, 0.601}, {"KEN", "Africa", "Kenya", "2021-02-07", 
  101819., 129., 149.429, 1779., 3., 2.286, 1893.557, 2.399, 2.779, 33.085, 
  0.056, 0.043, 1.11, "", "", "", "", "", "", "", "", "", 1.214732*^6, 
  22.591, "", 5023., 0.093, 0.03, 33.6, "samples tested", "", "", "", "", "", 
  "", "", "", "", 50.93, 5.37713*^7, 87.324, 20., 2.686, 1.528, 2993.028, 
  36.8, 218.637, 2.92, 1.2, 20.4, 24.651, 1.4, 66.7, 0.601}, 
 {"KEN", "Africa", "Kenya", "2021-02-08", 101944., 125., 155.429, 1786., 7., 
  2.857, 1895.881, 2.325, 2.891, 33.215, 0.13, 0.053, 1.1, "", "", "", "", 
  "", "", "", "", "", "", "", "", 4942., 0.092, 0.031, 31.8, 
  "samples tested", "", "", "", "", "", "", "", "", "", 50.93, 5.37713*^7, 
  87.324, 20., 2.686, 1.528, 2993.028, 36.8, 218.637, 2.92, 1.2, 20.4, 
  24.651, 1.4, 66.7, 0.601}, {"KEN", "Africa", "Kenya", "2021-02-09", 
  102048., 104., 148.429, 1789., 3., 3.286, 1897.815, 1.934, 2.76, 33.271, 
  0.056, 0.061, 1.1, "", "", "", "", "", "", "", "", "", "", "", "", 4862., 
  0.09, 0.031, 32.8, "samples tested", "", "", "", "", "", "", "", "", "", 
  50.93, 5.37713*^7, 87.324, 20., 2.686, 1.528, 2993.028, 36.8, 218.637, 
  2.92, 1.2, 20.4, 24.651, 1.4, 66.7, 0.601}, 
 {"KEN", "Africa", "Kenya", "2021-02-10", 102221., 173., 151.714, 1791., 2., 
  3.143, 1901.033, 3.217, 2.821, 33.308, 0.037, 0.058, 1.1, "", "", "", "", 
  "", "", "", "", "", "", "", "", 4781., 0.089, 0.032, 31.5, 
  "samples tested", "", "", "", "", "", "", "", "", "", 50.93, 5.37713*^7, 
  87.324, 20., 2.686, 1.528, 2993.028, 36.8, 218.637, 2.92, 1.2, 20.4, 
  24.651, 1.4, 66.7, 0.601}, {"KEN", "Africa", "Kenya", "2021-02-11", 
  102353., 132., 144.857, 1794., 3., 3., 1903.488, 2.455, 2.694, 33.364, 
  0.056, 0.056, 1.11, "", "", "", "", "", "", "", "", "", "", "", "", 4701., 
  0.087, 0.031, 32.5, "samples tested", "", "", "", "", "", "", "", "", "", 
  50.93, 5.37713*^7, 87.324, 20., 2.686, 1.528, 2993.028, 36.8, 218.637, 
  2.92, 1.2, 20.4, 24.651, 1.4, 66.7, 0.601}, 
 {"KEN", "Africa", "Kenya", "2021-02-12", 102613., 260., 154.143, 1794., 0., 
  2.571, 1908.323, 4.835, 2.867, 33.364, 0., 0.048, 1.13, "", "", "", "", "", 
  "", "", "", "", "", "", "", 4620., 0.086, 0.033, 30., "samples tested", "", 
  "", "", "", "", "", "", "", "", 50.93, 5.37713*^7, 87.324, 20., 2.686, 
  1.528, 2993.028, 36.8, 218.637, 2.92, 1.2, 20.4, 24.651, 1.4, 66.7, 0.601}, 
 {"KEN", "Africa", "Kenya", "2021-02-13", 102792., 179., 157.429, 1795., 1., 
  2.714, 1911.652, 3.329, 2.928, 33.382, 0.019, 0.05, 1.13, "", "", "", "", 
  "", "", "", "", "", "", "", "", 4101., 0.076, 0.038, 26., "samples tested", 
  "", "", "", "", "", "", "", "", "", 50.93, 5.37713*^7, 87.324, 20., 2.686, 
  1.528, 2993.028, 36.8, 218.637, 2.92, 1.2, 20.4, 24.651, 1.4, 66.7, 0.601}, 
 {"KEN", "Africa", "Kenya", "2021-02-14", 102867., 75., 149.714, 1795., 0., 
  2.286, 1913.047, 1.395, 2.784, 33.382, 0., 0.043, 1.14, "", "", "", "", "", 
  "", "", "", "", "", "", "", 3582., 0.067, 0.042, 23.9, "samples tested", 
  "", "", "", "", "", "", "", "", "", 50.93, 5.37713*^7, 87.324, 20., 2.686, 
  1.528, 2993.028, 36.8, 218.637, 2.92, 1.2, 20.4, 24.651, 1.4, 66.7, 0.601}, 
 {"KEN", "Africa", "Kenya", "2021-02-15", 103014., 147., 152.857, 1795., 0., 
  1.286, 1915.78, 2.734, 2.843, 33.382, 0., 0.024, 1.15, "", "", "", "", "", 
  "", "", "", "", "", "", "", 3582., 0.067, 0.043, 23.4, "samples tested", 
  "", "", "", "", "", "", "", "", "", 50.93, 5.37713*^7, 87.324, 20., 2.686, 
  1.528, 2993.028, 36.8, 218.637, 2.92, 1.2, 20.4, 24.651, 1.4, 66.7, 0.601}, 
 {"KEN", "Africa", "Kenya", "2021-02-16", 103188., 174., 162.857, 1797., 2., 
  1.143, 1919.016, 3.236, 3.029, 33.419, 0.037, 0.021, 1.16, "", "", "", "", 
  "", "", "", "", "", "", "", "", 3582., 0.067, 0.045, 22., "samples tested", 
  "", "", "", "", "", "", "", "", "", 50.93, 5.37713*^7, 87.324, 20., 2.686, 
  1.528, 2993.028, 36.8, 218.637, 2.92, 1.2, 20.4, 24.651, 1.4, 66.7, 0.601}, 
 {"KEN", "Africa", "Kenya", "2021-02-17", 103332., 144., 158.714, 1801., 4., 
  1.429, 1921.694, 2.678, 2.952, 33.494, 0.074, 0.027, 1.17, "", "", "", "", 
  "", "", "", "", "", "", "", "", 3582., 0.067, 0.044, 22.6, 
  "samples tested", "", "", "", "", "", "", "", "", "", 50.93, 5.37713*^7, 
  87.324, 20., 2.686, 1.528, 2993.028, 36.8, 218.637, 2.92, 1.2, 20.4, 
  24.651, 1.4, 66.7, 0.601}, {"KEN", "Africa", "Kenya", "2021-02-18", 
  103615., 283., 180.286, 1807., 6., 1.857, 1926.957, 5.263, 3.353, 33.605, 
  0.112, 0.035, 1.19, "", "", "", "", "", "", "", "", "", "", "", "", 3582., 
  0.067, 0.05, 19.9, "samples tested", "", "", "", "", "", "", "", "", "", 
  50.93, 5.37713*^7, 87.324, 20., 2.686, 1.528, 2993.028, 36.8, 218.637, 
  2.92, 1.2, 20.4, 24.651, 1.4, 66.7, 0.601}, 
 {"KEN", "Africa", "Kenya", "2021-02-19", 103841., 226., 175.429, 1813., 6., 
  2.714, 1931.16, 4.203, 3.262, 33.717, 0.112, 0.05, 1.19, "", "", "", "", 
  "", "", "", "", "", "", "", "", 3582., 0.067, 0.049, 20.4, 
  "samples tested", "", "", "", "", "", "", "", "", "", 50.93, 5.37713*^7, 
  87.324, 20., 2.686, 1.528, 2993.028, 36.8, 218.637, 2.92, 1.2, 20.4, 
  24.651, 1.4, 66.7, 0.601}, {"KEN", "Africa", "Kenya", "2021-02-20", 
  103993., 152., 171.571, 1817., 4., 3.143, 1933.987, 2.827, 3.191, 33.791, 
  0.074, 0.058, 1.2, "", "", "", "", "", "", "", "", "", "", "", "", 3582., 
  0.067, 0.048, 20.9, "samples tested", "", "", "", "", "", "", "", "", "", 
  50.93, 5.37713*^7, 87.324, 20., 2.686, 1.528, 2993.028, 36.8, 218.637, 
  2.92, 1.2, 20.4, 24.651, 1.4, 66.7, 0.601}, 
 {"KEN", "Africa", "Kenya", "2021-02-21", 104201., 208., 190.571, 1823., 6., 
  4., 1937.855, 3.868, 3.544, 33.903, 0.112, 0.074, 1.22, "", "", "", "", "", 
  "", "", "", "", "", "", "", 3582., 0.067, 0.053, 18.8, "samples tested", 
  "", "", "", "", "", "", "", "", "", 50.93, 5.37713*^7, 87.324, 20., 2.686, 
  1.528, 2993.028, 36.8, 218.637, 2.92, 1.2, 20.4, 24.651, 1.4, 66.7, 0.601}, 
 {"KEN", "Africa", "Kenya", "2021-02-22", 104306., 105., 184.571, 1827., 4., 
  4.571, 1939.808, 1.953, 3.433, 33.977, 0.074, 0.085, 1.24, "", "", "", "", 
  "", "", "", "", "", "", "", "", 3582., 0.067, 0.052, 19.4, 
  "samples tested", "", "", "", "", "", "", "", "", "", 50.93, 5.37713*^7, 
  87.324, 20., 2.686, 1.528, 2993.028, 36.8, 218.637, 2.92, 1.2, 20.4, 
  24.651, 1.4, 66.7, 0.601}, {"KEN", "Africa", "Kenya", "2021-02-23", 
  104500., 194., 187.429, 1837., 10., 5.714, 1943.416, 3.608, 3.486, 34.163, 
  0.186, 0.106, 1.26, "", "", "", "", "", "", "", "", "", "", "", "", 3582., 
  0.067, 0.052, 19.1, "samples tested", "", "", "", "", "", "", "", "", "", 
  50.93, 5.37713*^7, 87.324, 20., 2.686, 1.528, 2993.028, 36.8, 218.637, 
  2.92, 1.2, 20.4, 24.651, 1.4, 66.7, 0.601}, 
 {"KEN", "Africa", "Kenya", "2021-02-24", 104780., 280., 206.857, 1839., 2., 
  5.429, 1948.623, 5.207, 3.847, 34.2, 0.037, 0.101, 1.29, "", "", "", "", 
  "", "", "", "", "", "", "", "", 3582., 0.067, 0.058, 17.3, 
  "samples tested", "", "", "", "", "", "", "", "", "", 50.93, 5.37713*^7, 
  87.324, 20., 2.686, 1.528, 2993.028, 36.8, 218.637, 2.92, 1.2, 20.4, 
  24.651, 1.4, 66.7, 0.601}, {"KEN", "Africa", "Kenya", "2021-02-25", 
  105057., 277., 206., 1847., 8., 5.714, 1953.775, 5.151, 3.831, 34.349, 
  0.149, 0.106, 1.3, "", "", "", "", "", "", "", "", "", "", "", "", 3582., 
  0.067, 0.058, 17.4, "samples tested", "", "", "", "", "", "", "", "", "", 
  50.93, 5.37713*^7, 87.324, 20., 2.686, 1.528, 2993.028, 36.8, 218.637, 
  2.92, 1.2, 20.4, 24.651, 1.4, 66.7, 0.601}, 
 {"KEN", "Africa", "Kenya", "2021-02-26", 105467., 410., 232.286, 1853., 6., 
  5.714, 1961.399, 7.625, 4.32, 34.461, 0.112, 0.106, 1.33, "", "", "", "", 
  "", "", "", "", "", 1.282799*^6, 23.857, "", 3582., 0.067, 0.065, 15.4, 
  "samples tested", "", "", "", "", "", "", "", "", "", 50.93, 5.37713*^7, 
  87.324, 20., 2.686, 1.528, 2993.028, 36.8, 218.637, 2.92, 1.2, 20.4, 
  24.651, 1.4, 66.7, 0.601}, {"KEN", "Africa", "Kenya", "2021-02-27", 
  105648., 181., 236.429, 1854., 1., 5.286, 1964.766, 3.366, 4.397, 34.479, 
  0.019, 0.098, 1.33, "", "", "", "", "", "", "", "", "", "", "", "", "", "", 
  "", "", "", "", "", "", "", "", "", "", "", "", 50.93, 5.37713*^7, 87.324, 
  20., 2.686, 1.528, 2993.028, 36.8, 218.637, 2.92, 1.2, 20.4, 24.651, 1.4, 
  66.7, 0.601}, {"KEN", "Africa", "Kenya", "2021-02-28", 105973., 325., 
  253.143, 1856., 2., 4.714, 1970.81, 6.044, 4.708, 34.517, 0.037, 0.088, 
  1.36, "", "", "", "", "", "", "", "", "", "", "", "", "", "", "", "", "", 
  "", "", "", "", "", "", "", "", "", 50.93, 5.37713*^7, 87.324, 20., 2.686, 
  1.528, 2993.028, 36.8, 218.637, 2.92, 1.2, 20.4, 24.651, 1.4, 66.7, 0.601}, 
 {"KEN", "Africa", "Kenya", "2021-03-01", 106125., 152., 259.857, 1859., 3., 
  4.571, 1973.636, 2.827, 4.833, 34.572, 0.056, 0.085, 1.37, "", "", "", "", 
  "", "", "", "", "", "", "", "", "", "", "", "", "", "", "", "", "", "", "", 
  "", "", "", 50.93, 5.37713*^7, 87.324, 20., 2.686, 1.528, 2993.028, 36.8, 
  218.637, 2.92, 1.2, 20.4, 24.651, 1.4, 66.7, 0.601}, 
 {"KEN", "Africa", "Kenya", "2021-03-02", 106470., 345., 281.429, 1863., 4., 
  3.714, 1980.053, 6.416, 5.234, 34.647, 0.074, 0.069, 1.39, "", "", "", "", 
  "", "", "", "", "", "", "", "", "", "", "", "", "", "", "", "", "", "", "", 
  "", "", "", 50.93, 5.37713*^7, 87.324, 20., 2.686, 1.528, 2993.028, 36.8, 
  218.637, 2.92, 1.2, 20.4, 24.651, 1.4, 66.7, 0.601}, 
 {"KEN", "Africa", "Kenya", "2021-03-03", 106801., 331., 288.714, 1866., 3., 
  3.857, 1986.208, 6.156, 5.369, 34.703, 0.056, 0.072, 1.41, "", "", "", "", 
  "", "", "", "", "", "", "", "", "", "", "", "", "", "", "", "", "", "", "", 
  "", "", "", 50.93, 5.37713*^7, 87.324, 20., 2.686, 1.528, 2993.028, 36.8, 
  218.637, 2.92, 1.2, 20.4, 24.651, 1.4, 66.7, 0.601}, 
 {"KEN", "Africa", "Kenya", "2021-03-04", 107329., 528., 324.571, 1870., 4., 
  3.286, 1996.028, 9.819, 6.036, 34.777, 0.074, 0.061, 1.43, "", "", "", "", 
  "", "", "", "", "", "", "", "", "", "", "", "", "", 0., 0., "", "", "", 0., 
  0., "", "", 50.93, 5.37713*^7, 87.324, 20., 2.686, 1.528, 2993.028, 36.8, 
  218.637, 2.92, 1.2, 20.4, 24.651, 1.4, 66.7, 0.601}, 
 {"KEN", "Africa", "Kenya", "2021-03-05", 107729., 400., 323.143, 1873., 3., 
  2.857, 2003.467, 7.439, 6.01, 34.833, 0.056, 0.053, 1.45, "", "", "", "", 
  "", "", "", "", "", "", "", "", "", "", "", "", "", "", "", "", "", 667., 
  "", "", "", 12., 50.93, 5.37713*^7, 87.324, 20., 2.686, 1.528, 2993.028, 
  36.8, 218.637, 2.92, 1.2, 20.4, 24.651, 1.4, 66.7, 0.601}, 
 {"KEN", "Africa", "Kenya", "2021-03-06", 108362., 633., 387.714, 1874., 1., 
  2.857, 2015.239, 11.772, 7.21, 34.851, 0.019, 0.053, 1.47, "", "", "", "", 
  "", "", "", "", "", "", "", "", "", "", "", "", "", "", "", "", "", 667., 
  "", "", "", 12., 50.93, 5.37713*^7, 87.324, 20., 2.686, 1.528, 2993.028, 
  36.8, 218.637, 2.92, 1.2, 20.4, 24.651, 1.4, 66.7, 0.601}, 
 {"KEN", "Africa", "Kenya", "2021-03-07", 108827., 465., 407.714, 1876., 2., 
  2.857, 2023.886, 8.648, 7.582, 34.888, 0.037, 0.053, 1.47, "", "", "", "", 
  "", "", "", "", "", "", "", "", "", "", "", "", "", "", "", "", "", 667., 
  "", "", "", 12., 50.93, 5.37713*^7, 87.324, 20., 2.686, 1.528, 2993.028, 
  36.8, 218.637, 2.92, 1.2, 20.4, 24.651, 1.4, 66.7, 0.601}, 
 {"KEN", "Africa", "Kenya", "2021-03-08", 109164., 337., 434.143, 1879., 3., 
  2.857, 2030.154, 6.267, 8.074, 34.944, 0.056, 0.053, 1.47, "", "", "", "", 
  "", "", "", "", "", "", "", "", "", "", "", "", "", "", "", "", "", 667., 
  "", "", "", 12., 50.93, 5.37713*^7, 87.324, 20., 2.686, 1.528, 2993.028, 
  36.8, 218.637, 2.92, 1.2, 20.4, 24.651, 1.4, 66.7, 0.601}, 
 {"KEN", "Africa", "Kenya", "2021-03-09", 109643., 479., 453.286, 1886., 7., 
  3.286, 2039.062, 8.908, 8.43, 35.074, 0.13, 0.061, 1.47, "", "", "", "", 
  "", "", "", "", "", "", "", "", "", "", "", "", "", "", "", "", "", 667., 
  "", "", "", 12., 50.93, 5.37713*^7, 87.324, 20., 2.686, 1.528, 2993.028, 
  36.8, 218.637, 2.92, 1.2, 20.4, 24.651, 1.4, 66.7, 0.601}, 
 {"KEN", "Africa", "Kenya", "2021-03-10", 110356., 713., 507.857, 1898., 12., 
  4.571, 2052.322, 13.26, 9.445, 35.298, 0.223, 0.085, 1.48, "", "", "", "", 
  "", "", "", "", "", "", "", "", "", "", "", "", "", 4000., 4000., "", "", 
  667., 0.01, 0.01, "", 12., 50.93, 5.37713*^7, 87.324, 20., 2.686, 1.528, 
  2993.028, 36.8, 218.637, 2.92, 1.2, 20.4, 24.651, 1.4, 66.7, 0.601}, 
 {"KEN", "Africa", "Kenya", "2021-03-11", 111185., 829., 550.857, 1899., 1., 
  4.143, 2067.739, 15.417, 10.244, 35.316, 0.019, 0.077, 1.48, "", "", "", 
  "", "", "", "", "", "", "", "", "", "", "", "", "", "", "", "", "", "", 
  755., "", "", "", 14., 50.93, 5.37713*^7, 87.324, 20., 2.686, 1.528, 
  2993.028, 36.8, 218.637, 2.92, 1.2, 20.4, 24.651, 1.4, 66.7, 0.601}, 
 {"KEN", "Africa", "Kenya", "2021-03-12", 111935., 750., 600.857, 1901., 2., 
  4., 2081.687, 13.948, 11.174, 35.353, 0.037, 0.074, 1.47, "", "", "", "", 
  "", "", "", "", "", "", "", "", "", "", "", "", "", "", "", "", "", 844., 
  "", "", "", 16., 50.93, 5.37713*^7, 87.324, 20., 2.686, 1.528, 2993.028, 
  36.8, 218.637, 2.92, 1.2, 20.4, 24.651, 1.4, 66.7, 0.601}, 
 {"KEN", "Africa", "Kenya", "2021-03-13", 112805., 870., 634.714, 1908., 7., 
  4.857, 2097.866, 16.18, 11.804, 35.484, 0.13, 0.09, 1.47, "", "", "", "", 
  "", "", "", "", "", "", "", "", "", "", "", "", "", "", "", "", "", 932., 
  "", "", "", 17., 50.93, 5.37713*^7, 87.324, 20., 2.686, 1.528, 2993.028, 
  36.8, 218.637, 2.92, 1.2, 20.4, 24.651, 1.4, 66.7, 0.601}, 
 {"KEN", "Africa", "Kenya", "2021-03-14", 113236., 431., 629.857, 1913., 5., 
  5.286, 2105.882, 8.015, 11.714, 35.577, 0.093, 0.098, 1.47, "", "", "", "", 
  "", "", "", "", "", "", "", "", "", "", "", "", "", 9144., 9144., "", "", 
  1021., 0.02, 0.02, "", 19., 50.93, 5.37713*^7, 87.324, 20., 2.686, 1.528, 
  2993.028, 36.8, 218.637, 2.92, 1.2, 20.4, 24.651, 1.4, 66.7, 0.601}, 
 {"KEN", "Africa", "Kenya", "2021-03-15", 113967., 731., 686.143, 1918., 5., 
  5.571, 2119.476, 13.595, 12.76, 35.67, 0.093, 0.104, 1.48, "", "", "", "", 
  "", "", "", "", "", "", "", "", "", "", "", "", "", "", "", "", "", 1442., 
  "", "", "", 27., 50.93, 5.37713*^7, 87.324, 20., 2.686, 1.528, 2993.028, 
  36.8, 218.637, 2.92, 1.2, 20.4, 24.651, 1.4, 66.7, 0.601}, 
 {"KEN", "Africa", "Kenya", "2021-03-16", 115031., 1064., 769.714, 1925., 7., 
  5.571, 2139.264, 19.788, 14.315, 35.8, 0.13, 0.104, 1.48, "", "", "", "", 
  "", "", "", "", "", "", "", "", "", "", "", "", "", "", "", "", "", 1864., 
  "", "", "", 35., 50.93, 5.37713*^7, 87.324, 20., 2.686, 1.528, 2993.028, 
  36.8, 218.637, 2.92, 1.2, 20.4, 24.651, 1.4, 66.7, 0.601}, 
 {"KEN", "Africa", "Kenya", "2021-03-17", 116310., 1279., 850.571, 1937., 
  12., 5.571, 2163.05, 23.786, 15.818, 36.023, 0.223, 0.104, 1.46, "", "", 
  "", "", "", "", "", "", "", "", "", "", "", "", "", "", "", 20000., 20000., 
  "", "", 2286., 0.04, 0.04, "", 43., 50.93, 5.37713*^7, 87.324, 20., 2.686, 
  1.528, 2993.028, 36.8, 218.637, 2.92, 1.2, 20.4, 24.651, 1.4, 66.7, 0.601}, 
 {"KEN", "Africa", "Kenya", "2021-03-18", 117535., 1225., 907.143, 1954., 
  17., 7.857, 2185.831, 22.782, 16.87, 36.339, 0.316, 0.146, 1.44, "", "", 
  "", "", "", "", "", "", "", "", "", "", "", "", "", "", "", "", "", "", "", 
  3002., "", "", "", 56., 50.93, 5.37713*^7, 87.324, 20., 2.686, 1.528, 
  2993.028, 36.8, 218.637, 2.92, 1.2, 20.4, 24.651, 1.4, 66.7, 0.601}, 
 {"KEN", "Africa", "Kenya", "2021-03-19", 118889., 1354., 993.429, 1982., 
  28., 11.571, 2211.012, 25.181, 18.475, 36.86, 0.521, 0.215, 1.41, "", "", 
  "", "", "", "", "", "", "", "", "", "", "", "", "", "", "", "", "", "", "", 
  3718., "", "", "", 69., 50.93, 5.37713*^7, 87.324, 20., 2.686, 1.528, 
  2993.028, 36.8, 218.637, 2.92, 1.2, 20.4, 24.651, 1.4, 66.7, 0.601}, 
 {"KEN", "Africa", "Kenya", "2021-03-20", 120163., 1274., 1051.143, 1994., 
  12., 12.286, 2234.705, 23.693, 19.548, 37.083, 0.223, 0.228, 1.38, "", "", 
  "", "", "", "", "", "", "", "", "", "", "", "", "", "", "", "", "", "", "", 
  4435., "", "", "", 82., 50.93, 5.37713*^7, 87.324, 20., 2.686, 1.528, 
  2993.028, 36.8, 218.637, 2.92, 1.2, 20.4, 24.651, 1.4, 66.7, 0.601}, 
 {"KEN", "Africa", "Kenya", "2021-03-21", 120910., 747., 1096.286, 2011., 
  17., 14., 2248.597, 13.892, 20.388, 37.399, 0.316, 0.26, 1.36, "", "", "", 
  "", "", "", "", "", "", "", "", "", "", "", "", "", "", "", "", "", "", 
  5151., "", "", "", 96., 50.93, 5.37713*^7, 87.324, 20., 2.686, 1.528, 
  2993.028, 36.8, 218.637, 2.92, 1.2, 20.4, 24.651, 1.4, 66.7, 0.601}, 
 {"KEN", "Africa", "Kenya", "2021-03-22", 122040., 1130., 1153.286, 2023., 
  12., 15., 2269.612, 21.015, 21.448, 37.622, 0.223, 0.279, 1.34, "", "", "", 
  "", "", "", "", "", "", "", "", "", "", "", "", "", "", "", "", "", "", 
  5534., "", "", "", 103., 50.93, 5.37713*^7, 87.324, 20., 2.686, 1.528, 
  2993.028, 36.8, 218.637, 2.92, 1.2, 20.4, 24.651, 1.4, 66.7, 0.601}, 
 {"KEN", "Africa", "Kenya", "2021-03-23", 123167., 1127., 1162.286, 2048., 
  25., 17.571, 2290.571, 20.959, 21.615, 38.087, 0.465, 0.327, 1.31, "", "", 
  "", "", "", "", "", "", "", "", "", "", "", "", "", "", "", "", "", "", "", 
  5917., "", "", "", 110., 50.93, 5.37713*^7, 87.324, 20., 2.686, 1.528, 
  2993.028, 36.8, 218.637, 2.92, 1.2, 20.4, 24.651, 1.4, 66.7, 0.601}, 
 {"KEN", "Africa", "Kenya", "2021-03-24", 124707., 1540., 1199.571, 2066., 
  18., 18.429, 2319.211, 28.64, 22.309, 38.422, 0.335, 0.343, 1.28, "", "", 
  "", "", "", "", "", "", "", "", "", "", "", "", "", "", "", 64100., 64100., 
  "", "", 6300., 0.12, 0.12, "", 117., 50.93, 5.37713*^7, 87.324, 20., 2.686, 
  1.528, 2993.028, 36.8, 218.637, 2.92, 1.2, 20.4, 24.651, 1.4, 66.7, 0.601}, 
 {"KEN", "Africa", "Kenya", "2021-03-25", 126170., 1463., 1233.571, 2092., 
  26., 19.714, 2346.419, 27.208, 22.941, 38.906, 0.484, 0.367, 1.25, "", "", 
  "", "", "", "", "", "", "", "", "", "", "", "", "", "", "", "", "", "", "", 
  7274., "", "", "", 135., 50.93, 5.37713*^7, 87.324, 20., 2.686, 1.528, 
  2993.028, 36.8, 218.637, 2.92, 1.2, 20.4, 24.651, 1.4, 66.7, 0.601}, 
 {"KEN", "Africa", "Kenya", "2021-03-26", 128178., 2008., 1327., 2098., 6., 
  16.571, 2383.762, 37.343, 24.679, 39.017, 0.112, 0.308, 1.22, "", "", "", 
  "", "", "", "", "", "", "", "", "", "", "", "", "", "", 90340., 90340., "", 
  "", 8249., 0.17, 0.17, "", 153., 55.56, 5.37713*^7, 87.324, 20., 2.686, 
  1.528, 2993.028, 36.8, 218.637, 2.92, 1.2, 20.4, 24.651, 1.4, 66.7, 0.601}, 
 {"KEN", "Africa", "Kenya", "2021-03-27", 129330., 1152., 1309.571, 2104., 
  6., 15.714, 2405.186, 21.424, 24.354, 39.129, 0.112, 0.292, 1.18, "", "", 
  "", "", "", "", "", "", "", "", "", "", "", "", "", "", "", "", "", "", "", 
  9389., "", "", "", 175., 55.56, 5.37713*^7, 87.324, 20., 2.686, 1.528, 
  2993.028, 36.8, 218.637, 2.92, 1.2, 20.4, 24.651, 1.4, 66.7, 0.601}, 
 {"KEN", "Africa", "Kenya", "2021-03-28", 130214., 884., 1329.143, 2117., 
  13., 15.143, 2421.626, 16.44, 24.718, 39.37, 0.242, 0.282, 1.15, "", "", 
  "", "", "", "", "", "", "", "", "", "", "", "", "", "", "", "", "", "", "", 
  10530., "", "", "", 196., 58.33, 5.37713*^7, 87.324, 20., 2.686, 1.528, 
  2993.028, 36.8, 218.637, 2.92, 1.2, 20.4, 24.651, 1.4, 66.7, 0.601}, 
 {"KEN", "Africa", "Kenya", "2021-03-29", 131116., 902., 1296.571, 2135., 
  18., 16., 2438.401, 16.775, 24.113, 39.705, 0.335, 0.298, 1.13, "", "", "", 
  "", "", "", "", "", "", "", "", "", "", "", "", "", "", "", "", "", "", 
  11671., "", "", "", 217., 58.33, 5.37713*^7, 87.324, 20., 2.686, 1.528, 
  2993.028, 36.8, 218.637, 2.92, 1.2, 20.4, 24.651, 1.4, 66.7, 0.601}, 
 {"KEN", "Africa", "Kenya", "2021-03-30", 132646., 1530., 1354.143, 2147., 
  12., 14.143, 2466.855, 28.454, 25.183, 39.928, 0.223, 0.263, 1.1, "", "", 
  "", "", "", "", "", "", "", "", "", "", "", "", "", "", "", "", "", "", "", 
  12812., "", "", "", 238., 63.89, 5.37713*^7, 87.324, 20., 2.686, 1.528, 
  2993.028, 36.8, 218.637, 2.92, 1.2, 20.4, 24.651, 1.4, 66.7, 0.601}, 
 {"KEN", "Africa", "Kenya", "2021-03-31", 134058., 1412., 1335.857, 2153., 
  6., 12.429, 2493.114, 26.259, 24.843, 40.04, 0.112, 0.231, 1.06, "", "", 
  "", "", "", "", "", "", "", "", "", "", "", "", "", "", "", 161771., 
  161771., "", "", 13953., 0.3, 0.3, "", 259., 63.89, 5.37713*^7, 87.324, 
  20., 2.686, 1.528, 2993.028, 36.8, 218.637, 2.92, 1.2, 20.4, 24.651, 1.4, 
  66.7, 0.601}, {"KEN", "Africa", "Kenya", "2021-04-01", 135042., 984., 
  1267.429, 2167., 14., 10.714, 2511.414, 18.3, 23.571, 40.3, 0.26, 0.199, 
  1.03, "", "", "", "", "", "", "", "", "", "", "", "", "", "", "", "", "", 
  "", "", "", "", 13729., "", "", "", 255., 63.89, 5.37713*^7, 87.324, 20., 
  2.686, 1.528, 2993.028, 36.8, 218.637, 2.92, 1.2, 20.4, 24.651, 1.4, 66.7, 
  0.601}, {"KEN", "Africa", "Kenya", "2021-04-02", 136893., 1851., 1245., 
  2186., 19., 12.571, 2545.838, 34.424, 23.154, 40.654, 0.353, 0.234, 1.02, 
  "", "", "", "", "", "", "", "", "", "", "", "", "", "", "", "", "", "", "", 
  "", "", 13506., "", "", "", 251., 63.89, 5.37713*^7, 87.324, 20., 2.686, 
  1.528, 2993.028, 36.8, 218.637, 2.92, 1.2, 20.4, 24.651, 1.4, 66.7, 0.601}, 
 {"KEN", "Africa", "Kenya", "2021-04-03", 138077., 1184., 1249.571, 2206., 
  20., 14.571, 2567.857, 22.019, 23.239, 41.026, 0.372, 0.271, 0.99, "", "", 
  "", "", "", "", "", "", "", "", "", "", "", "", "", "", "", 196435., 
  196435., "", "", 13116., 0.37, 0.37, "", 244., 63.89, 5.37713*^7, 87.324, 
  20., 2.686, 1.528, 2993.028, 36.8, 218.637, 2.92, 1.2, 20.4, 24.651, 1.4, 
  66.7, 0.601}, {"KEN", "Africa", "Kenya", "2021-04-04", 138988., 911., 
  1253.429, 2224., 18., 15.286, 2584.799, 16.942, 23.31, 41.36, 0.335, 0.284, 
  0.98, "", "", "", "", "", "", "", "", "", "", "", "", "", "", "", "", "", 
  "", "", "", "", 16206., "", "", "", 301., 63.89, 5.37713*^7, 87.324, 20., 
  2.686, 1.528, 2993.028, 36.8, 218.637, 2.92, 1.2, 20.4, 24.651, 1.4, 66.7, 
  0.601}, {"KEN", "Africa", "Kenya", "2021-04-05", 139448., 460., 1190.286, 
  2244., 20., 15.571, 2593.354, 8.555, 22.136, 41.732, 0.372, 0.29, 0.95, "", 
  "", "", "", "", "", "", "", "", "", "", "", "", "", "", "", "", "", "", "", 
  "", 19297., "", "", "", 359., 63.89, 5.37713*^7, 87.324, 20., 2.686, 1.528, 
  2993.028, 36.8, 218.637, 2.92, 1.2, 20.4, 24.651, 1.4, 66.7, 0.601}, 
 {"KEN", "Africa", "Kenya", "2021-04-06", 139842., 394., 1028., 2258., 14., 
  15.857, 2600.681, 7.327, 19.118, 41.993, 0.26, 0.295, 0.94, "", "", "", "", 
  "", "", "", "", "", 1.52039*^6, 28.275, "", "", "", "", "", 
  "samples tested", "", "", "", "", 22388., "", "", "", 416., 63.89, 
  5.37713*^7, 87.324, 20., 2.686, 1.528, 2993.028, 36.8, 218.637, 2.92, 1.2, 
  20.4, 24.651, 1.4, 66.7, 0.601}, {"KEN", "Africa", "Kenya", "2021-04-07", 
  141365., 1523., 1043.857, 2276., 18., 17.571, 2629.005, 28.324, 19.413, 
  42.327, 0.335, 0.327, 0.94, "", "", "", "", "", "", "", "", "", "", "", "", 
  "", "", "", "", "samples tested", 340121., 340121., "", "", 25479., 0.63, 
  0.63, "", 474., 63.89, 5.37713*^7, 87.324, 20., 2.686, 1.528, 2993.028, 
  36.8, 218.637, 2.92, 1.2, 20.4, 24.651, 1.4, 66.7, 0.601}, 
 {"KEN", "Africa", "Kenya", "2021-04-08", 143063., 1698., 1145.857, 2292., 
  16., 17.857, 2660.583, 31.578, 21.31, 42.625, 0.298, 0.332, 0.94, "", "", 
  "", "", "", "", "", "", "", "", "", "", "", "", "", "", "samples tested", 
  422021., 422021., "", 81900., 35528., 0.78, 0.78, "", 661., 63.89, 
  5.37713*^7, 87.324, 20., 2.686, 1.528, 2993.028, 36.8, 218.637, 2.92, 1.2, 
  20.4, 24.651, 1.4, 66.7, 0.601}, {"KEN", "Africa", "Kenya", "2021-04-09", 
  144154., 1091., 1037.286, 2309., 17., 17.571, 2680.873, 20.29, 19.291, 
  42.941, 0.316, 0.327, 0.92, "", "", "", "", "", "", "", "", "", 
  1.542088*^6, 28.679, "", "", "", "", "", "samples tested", "", "", "", "", 
  37383., "", "", "", 695., 63.89, 5.37713*^7, 87.324, 20., 2.686, 1.528, 
  2993.028, 36.8, 218.637, 2.92, 1.2, 20.4, 24.651, 1.4, 66.7, 0.601}, 
 {"KEN", "Africa", "Kenya", "2021-04-10", 145184., 1030., 1015.286, 2330., 
  21., 17.714, 2700.028, 19.155, 18.882, 43.332, 0.391, 0.329, 0.9, "", "", 
  "", "", "", "", "", "", "", "", "", "", "", "", "", "", "samples tested", 
  "", "", "", "", 39237., "", "", "", 730., 63.89, 5.37713*^7, 87.324, 20., 
  2.686, 1.528, 2993.028, 36.8, 218.637, 2.92, 1.2, 20.4, 24.651, 1.4, 66.7, 
  0.601}, {"KEN", "Africa", "Kenya", "2021-04-11", 145670., 486., 954.571, 
  2348., 18., 17.714, 2709.066, 9.038, 17.752, 43.666, 0.335, 0.329, 0.9, "", 
  "", "", "", "", "", "", "", "", "", "", "", "", "", "", "", 
  "samples tested", "", "", "", "", 37611., "", "", "", 699., 63.89, 
  5.37713*^7, 87.324, 20., 2.686, 1.528, 2993.028, 36.8, 218.637, 2.92, 1.2, 
  20.4, 24.651, 1.4, 66.7, 0.601}, {"KEN", "Africa", "Kenya", "2021-04-12", 
  146156., 486., 958.286, 2368., 20., 17.714, 2718.104, 9.038, 17.822, 
  44.038, 0.372, 0.329, 0.89, "", "", "", "", "", "", "", "", "", "", "", "", 
  "", "", "", "", "samples tested", "", "", "", "", 35985., "", "", "", 669., 
  62.96, 5.37713*^7, 87.324, 20., 2.686, 1.528, 2993.028, 36.8, 218.637, 
  2.92, 1.2, 20.4, 24.651, 1.4, 66.7, 0.601}, 
 {"KEN", "Africa", "Kenya", "2021-04-13", 147147., 991., 1043.571, 2394., 
  26., 19.429, 2736.534, 18.43, 19.408, 44.522, 0.484, 0.361, 0.89, "", "", 
  "", "", "", "", "", "", "", 1.564827*^6, 29.102, "", 6348., 0.118, 0.164, 
  6.1, "samples tested", "", "", "", "", 34358., "", "", "", 639., 62.96, 
  5.37713*^7, 87.324, 20., 2.686, 1.528, 2993.028, 36.8, 218.637, 2.92, 1.2, 
  20.4, 24.651, 1.4, 66.7, 0.601}, {"KEN", "Africa", "Kenya", "2021-04-14", 
  148128., 981., 966.143, 2420., 26., 20.571, 2754.778, 18.244, 17.968, 
  45.005, 0.484, 0.383, 0.87, "", "", "", "", "", "", "", "", "", "", "", "", 
  6263., 0.116, 0.154, 6.5, "samples tested", 569244., 569244., "", "", 
  32732., 1.06, 1.06, "", 609., 62.96, 5.37713*^7, 87.324, 20., 2.686, 1.528, 
  2993.028, 36.8, 218.637, 2.92, 1.2, 20.4, 24.651, 1.4, 66.7, 0.601}, 
 {"KEN", "Africa", "Kenya", "2021-04-15", 149219., 1091., 879.429, 2424., 4., 
  18.857, 2775.068, 20.29, 16.355, 45.08, 0.074, 0.351, 0.87, "", "", "", "", 
  "", "", "", "", "", "", "", "", 6177., 0.115, 0.142, 7., "samples tested", 
  "", "", "", "", 26918., "", "", "", 501., 62.96, 5.37713*^7, 87.324, 20., 
  2.686, 1.528, 2993.028, 36.8, 218.637, 2.92, 1.2, 20.4, 24.651, 1.4, 66.7, 
  0.601}, {"KEN", "Africa", "Kenya", "2021-04-16", 150260., 1041., 872.286, 
  2443., 19., 19.143, 2794.428, 19.36, 16.222, 45.433, 0.353, 0.356, 0.86, 
  "", "", "", "", "", "", "", "", "", 1.584731*^6, 29.472, "", 6092., 0.113, 
  0.143, 7., "samples tested", 651650., 651650., "", "", 29299., 1.21, 1.21, 
  "", 545., 62.96, 5.37713*^7, 87.324, 20., 2.686, 1.528, 2993.028, 36.8, 
  218.637, 2.92, 1.2, 20.4, 24.651, 1.4, 66.7, 0.601}, 
 {"KEN", "Africa", "Kenya", "2021-04-17", 151287., 1027., 871.857, 2463., 
  20., 19., 2813.527, 19.099, 16.214, 45.805, 0.372, 0.353, 0.85, "", "", "", 
  "", "", "", "", "", "", "", "", "", 6034., 0.112, 0.144, 6.9, 
  "samples tested", "", "", "", "", 28617., "", "", "", 532., 62.96, 
  5.37713*^7, 87.324, 20., 2.686, 1.528, 2993.028, 36.8, 218.637, 2.92, 1.2, 
  20.4, 24.651, 1.4, 66.7, 0.601}, {"KEN", "Africa", "Kenya", "2021-04-18", 
  151653., 366., 854.714, 2481., 18., 19., 2820.334, 6.807, 15.895, 46.14, 
  0.335, 0.353, 0.85, "", "", "", "", "", "", "", "", "", "", "", "", 5976., 
  0.111, 0.143, 7., "samples tested", "", "", "", "", 27935., "", "", "", 
  520., 62.96, 5.37713*^7, 87.324, 20., 2.686, 1.528, 2993.028, 36.8, 
  218.637, 2.92, 1.2, 20.4, 24.651, 1.4, 66.7, 0.601}, 
 {"KEN", "Africa", "Kenya", "2021-04-19", 151894., 241., 819.714, 2501., 20., 
  19., 2824.815, 4.482, 15.244, 46.512, 0.372, 0.353, 0.85, "", "", "", "", 
  "", "", "", "", "", "", "", "", 5918., 0.11, 0.139, 7.2, "samples tested", 
  "", "", "", "", 27253., "", "", "", 507., 62.96, 5.37713*^7, 87.324, 20., 
  2.686, 1.528, 2993.028, 36.8, 218.637, 2.92, 1.2, 20.4, 24.651, 1.4, 66.7, 
  0.601}, {"KEN", "Africa", "Kenya", "2021-04-20", 152523., 629., 768., 
  2519., 18., 17.857, 2836.513, 11.698, 14.283, 46.847, 0.335, 0.332, 0.85, 
  "", "", "", "", "", "", "", "", "", 1.605847*^6, 29.864, "", 5860., 0.109, 
  0.131, 7.6, "samples tested", "", "", "", "", 26571., "", "", "", 494., 
  62.96, 5.37713*^7, 87.324, 20., 2.686, 1.528, 2993.028, 36.8, 218.637, 
  2.92, 1.2, 20.4, 24.651, 1.4, 66.7, 0.601}, 
 {"KEN", "Africa", "Kenya", "2021-04-21", 153488., 965., 765.714, 2540., 21., 
  17.143, 2854.46, 17.946, 14.24, 47.237, 0.391, 0.319, 0.85, "", "", "", "", 
  "", "", "", "", "", "", "", "", 5808., 0.108, 0.132, 7.6, "samples tested", 
  750471., 750471., "", "", 25890., 1.4, 1.4, "", 481., 73.15, 5.37713*^7, 
  87.324, 20., 2.686, 1.528, 2993.028, 36.8, 218.637, 2.92, 1.2, 20.4, 
  24.651, 1.4, 66.7, 0.601}, {"KEN", "Africa", "Kenya", "2021-04-22", 
  154392., 904., 739., 2560., 20., 19.429, 2871.271, 16.812, 13.743, 47.609, 
  0.372, 0.361, 0.85, "", "", "", "", "", "", "", "", "", "", "", "", 5756., 
  0.107, 0.128, 7.8, "samples tested", "", "", "", "", 22098., "", "", "", 
  411., 73.15, 5.37713*^7, 87.324, 20., 2.686, 1.528, 2993.028, 36.8, 
  218.637, 2.92, 1.2, 20.4, 24.651, 1.4, 66.7, 0.601}, 
 {"KEN", "Africa", "Kenya", "2021-04-23", 155165., 773., 700.714, 2583., 23., 
  20., 2885.647, 14.376, 13.031, 48.037, 0.428, 0.372, 0.85, "", "", "", "", 
  "", "", "", "", "", 1.624663*^6, 30.214, "", 5705., 0.106, 0.123, 8.1, 
  "samples tested", "", "", "", "", 18305., "", "", "", 340., 73.15, 
  5.37713*^7, 87.324, 20., 2.686, 1.528, 2993.028, 36.8, 218.637, 2.92, 1.2, 
  20.4, 24.651, 1.4, 66.7, 0.601}, {"KEN", "Africa", "Kenya", "2021-04-24", 
  156318., 1153., 718.714, 2603., 20., 20., 2907.09, 21.443, 13.366, 48.409, 
  0.372, 0.372, 0.85, "", "", "", "", "", "", "", "", "", "", "", "", 5929., 
  0.11, 0.121, 8.2, "samples tested", "", "", "", "", 17576., "", "", "", 
  327., 73.15, 5.37713*^7, 87.324, 20., 2.686, 1.528, 2993.028, 36.8, 
  218.637, 2.92, 1.2, 20.4, 24.651, 1.4, 66.7, 0.601}, 
 {"KEN", "Africa", "Kenya", "2021-04-25", 156787., 469., 733.429, 2622., 19., 
  20.143, 2915.812, 8.722, 13.64, 48.762, 0.353, 0.375, 0.84, "", "", "", "", 
  "", "", "", "", "", "", "", "", 6153., 0.114, 0.119, 8.4, "samples tested", 
  "", "", "", "", 16847., "", "", "", 313., 73.15, 5.37713*^7, 87.324, 20., 
  2.686, 1.528, 2993.028, 36.8, 218.637, 2.92, 1.2, 20.4, 24.651, 1.4, 66.7, 
  0.601}, {"KEN", "Africa", "Kenya", "2021-04-26", 156981., 194., 726.714, 
  2643., 21., 20.286, 2919.42, 3.608, 13.515, 49.153, 0.391, 0.377, 0.82, "", 
  "", "", "", "", "", "", "", "", 1.645209*^6, 30.596, "", 6377., 0.119, 
  0.114, 8.8, "samples tested", "", "", "", "", 16117., "", "", "", 300., 
  73.15, 5.37713*^7, 87.324, 20., 2.686, 1.528, 2993.028, 36.8, 218.637, 
  2.92, 1.2, 20.4, 24.651, 1.4, 66.7, 0.601}, 
 {"KEN", "Africa", "Kenya", "2021-04-27", 157492., 511., 709.857, 2665., 22., 
  20.857, 2928.923, 9.503, 13.201, 49.562, 0.409, 0.388, 0.81, "", "", "", 
  "", "", "", "", "", 1779., 1.646988*^6, 30.629, 0.033, 5877., 0.109, 0.121, 
  8.3, "samples tested", "", "", "", "", 15388., "", "", "", 286., 73.15, 
  5.37713*^7, 87.324, 20., 2.686, 1.528, 2993.028, 36.8, 218.637, 2.92, 1.2, 
  20.4, 24.651, 1.4, 66.7, 0.601}, {"KEN", "Africa", "Kenya", "2021-04-28", 
  158326., 834., 691.143, 2688., 23., 21.143, 2944.433, 15.51, 12.853, 
  49.989, 0.428, 0.393, 0.8, "", "", "", "", "", "", "", "", "", "", "", "", 
  5812., 0.108, 0.119, 8.4, "samples tested", 853081., 853081., "", "", 
  14659., 1.59, 1.59, "", 273., 73.15, 5.37713*^7, 87.324, 20., 2.686, 1.528, 
  2993.028, 36.8, 218.637, 2.92, 1.2, 20.4, 24.651, 1.4, 66.7, 0.601}, 
 {"KEN", "Africa", "Kenya", "2021-04-29", 158821., 495., 632.714, 2707., 19., 
  21., 2953.639, 9.206, 11.767, 50.343, 0.353, 0.391, 0.78, "", "", "", "", 
  "", "", "", "", "", "", "", "", 5747., 0.107, 0.11, 9.1, "samples tested", 
  "", "", "", "", 13301., "", "", "", 247., 73.15, 5.37713*^7, 87.324, 20., 
  2.686, 1.528, 2993.028, 36.8, 218.637, 2.92, 1.2, 20.4, 24.651, 1.4, 66.7, 
  0.601}, {"KEN", "Africa", "Kenya", "2021-04-30", 159318., 497., 593.286, 
  2724., 17., 20.143, 2962.882, 9.243, 11.034, 50.659, 0.316, 0.375, 0.78, 
  "", "", "", "", "", "", "", "", "", 1.664435*^6, 30.954, "", 5682., 0.106, 
  0.104, 9.6, "samples tested", "", "", "", "", 11944., "", "", "", 222., 
  73.15, 5.37713*^7, 87.324, 20., 2.686, 1.528, 2993.028, 36.8, 218.637, 
  2.92, 1.2, 20.4, 24.651, 1.4, 66.7, 0.601}, 
 {"KEN", "Africa", "Kenya", "2021-05-01", 160053., 735., 533.571, 2744., 20., 
  20.143, 2976.551, 13.669, 9.923, 51.031, 0.372, 0.375, 0.79, "", "", "", 
  "", "", "", "", "", "", "", "", "", 5092., 0.095, 0.105, 9.5, 
  "samples tested", "", "", "", "", 10587., "", "", "", 197., 65.74, 
  5.37713*^7, 87.324, 20., 2.686, 1.528, 2993.028, 36.8, 218.637, 2.92, 1.2, 
  20.4, 24.651, 1.4, 66.7, 0.601}, {"KEN", "Africa", "Kenya", "2021-05-02", 
  160422., 369., 519.286, 2763., 19., 20.143, 2983.413, 6.862, 9.657, 51.384, 
  0.353, 0.375, 0.79, "", "", "", "", "", "", "", "", "", "", "", "", 4502., 
  0.084, 0.115, 8.7, "samples tested", "", "", "", "", 9230., "", "", "", 
  172., 65.74, 5.37713*^7, 87.324, 20., 2.686, 1.528, 2993.028, 36.8, 
  218.637, 2.92, 1.2, 20.4, 24.651, 1.4, 66.7, 0.601}, 
 {"KEN", "Africa", "Kenya", "2021-05-03", 160559., 137., 511.143, 2781., 18., 
  19.714, 2985.961, 2.548, 9.506, 51.719, 0.335, 0.367, 0.79, "", "", "", "", 
  "", "", "", "", "", "", "", "", 3912., 0.073, 0.131, 7.7, "samples tested", 
  "", "", "", "", 7873., "", "", "", 146., 65.74, 5.37713*^7, 87.324, 20., 
  2.686, 1.528, 2993.028, 36.8, 218.637, 2.92, 1.2, 20.4, 24.651, 1.4, 66.7, 
  0.601}, {"KEN", "Africa", "Kenya", "2021-05-04", 160904., 345., 487.429, 
  2805., 24., 20., 2992.377, 6.416, 9.065, 52.165, 0.446, 0.372, 0.79, "", 
  "", "", "", "", "", "", "", "", 1.67531*^6, 31.156, "", 4046., 0.075, 0.12, 
  8.3, "samples tested", "", "", "", "", 6516., "", "", "", 121., 65.74, 
  5.37713*^7, 87.324, 20., 2.686, 1.528, 2993.028, 36.8, 218.637, 2.92, 1.2, 
  20.4, 24.651, 1.4, 66.7, 0.601}, {"KEN", "Africa", "Kenya", "2021-05-05", 
  161393., 489., 438.143, 2825., 20., 19.571, 3001.471, 9.094, 8.148, 52.537, 
  0.372, 0.364, 0.8, "", "", "", "", "", "", "", "", "", "", "", "", "", "", 
  "", "", "", "", "", "", "", 5159., "", "", "", 96., 65.74, 5.37713*^7, 
  87.324, 20., 2.686, 1.528, 2993.028, 36.8, 218.637, 2.92, 1.2, 20.4, 
  24.651, 1.4, 66.7, 0.601}, {"KEN", "Africa", "Kenya", "2021-05-06", 
  162098., 705., 468.143, 2850., 25., 20.429, 3014.582, 13.111, 8.706, 
  53.002, 0.465, 0.38, 0.81, "", "", "", "", "", "", "", "", "", "", "", "", 
  "", "", "", "", "", "", "", "", "", 5159., "", "", "", 96., 65.74, 
  5.37713*^7, 87.324, 20., 2.686, 1.528, 2993.028, 36.8, 218.637, 2.92, 1.2, 
  20.4, 24.651, 1.4, 66.7, 0.601}, {"KEN", "Africa", "Kenya", "2021-05-07", 
  162666., 568., 478.286, 2865., 15., 20.143, 3025.145, 10.563, 8.895, 
  53.281, 0.279, 0.375, 0.81, "", "", "", "", "", "", "", "", "", "", "", "", 
  "", "", "", "", "", "", "", "", "", 5159., "", "", "", 96., 65.74, 
  5.37713*^7, 87.324, 20., 2.686, 1.528, 2993.028, 36.8, 218.637, 2.92, 1.2, 
  20.4, 24.651, 1.4, 66.7, 0.601}, {"KEN", "Africa", "Kenya", "2021-05-08", 
  163238., 572., 455., 2883., 18., 19.857, 3035.783, 10.638, 8.462, 53.616, 
  0.335, 0.369, 0.81, "", "", "", "", "", "", "", "", "", "", "", "", "", "", 
  "", "", "", "", "", "", "", 5159., "", "", "", 96., 65.74, 5.37713*^7, 
  87.324, 20., 2.686, 1.528, 2993.028, 36.8, 218.637, 2.92, 1.2, 20.4, 
  24.651, 1.4, 66.7, 0.601}, {"KEN", "Africa", "Kenya", "2021-05-09", 
  163554., 316., 447.429, 2895., 12., 18.857, 3041.66, 5.877, 8.321, 53.839, 
  0.223, 0.351, 0.8, "", "", "", "", "", "", "", "", "", "", "", "", "", "", 
  "", "", "", "", "", "", "", 5159., "", "", "", 96., 65.74, 5.37713*^7, 
  87.324, 20., 2.686, 1.528, 2993.028, 36.8, 218.637, 2.92, 1.2, 20.4, 
  24.651, 1.4, 66.7, 0.601}, {"KEN", "Africa", "Kenya", "2021-05-10", 
  163620., 66., 437.286, 2907., 12., 18., 3042.887, 1.227, 8.132, 54.062, 
  0.223, 0.335, 0.8, "", "", "", "", "", "", "", "", "", "", "", "", "", "", 
  "", "", "", "", "", "", "", 5159., "", "", "", 96., 65.74, 5.37713*^7, 
  87.324, 20., 2.686, 1.528, 2993.028, 36.8, 218.637, 2.92, 1.2, 20.4, 
  24.651, 1.4, 66.7, 0.601}, {"KEN", "Africa", "Kenya", "2021-05-11", 
  163976., 356., 438.857, 2928., 21., 17.571, 3049.508, 6.621, 8.162, 54.453, 
  0.391, 0.327, 0.79, "", "", "", "", "", "", "", "", "", "", "", "", "", "", 
  "", "", "", "", "", "", "", 5159., "", "", "", 96., 65.74, 5.37713*^7, 
  87.324, 20., 2.686, 1.528, 2993.028, 36.8, 218.637, 2.92, 1.2, 20.4, 
  24.651, 1.4, 66.7, 0.601}, {"KEN", "Africa", "Kenya", "2021-05-12", 
  164386., 410., 427.571, 2950., 22., 17.857, 3057.133, 7.625, 7.952, 54.862, 
  0.409, 0.332, 0.79, "", "", "", "", "", "", "", "", "", "", "", "", "", "", 
  "", "", "", "", "", "", "", 5159., "", "", "", 96., 65.74, 5.37713*^7, 
  87.324, 20., 2.686, 1.528, 2993.028, 36.8, 218.637, 2.92, 1.2, 20.4, 
  24.651, 1.4, 66.7, 0.601}, {"KEN", "Africa", "Kenya", "2021-05-13", 
  164720., 334., 374.571, 2968., 18., 16.857, 3063.344, 6.211, 6.966, 55.197, 
  0.335, 0.313, 0.78, "", "", "", "", "", "", "", "", "", "", "", "", "", "", 
  "", "", "", 930460., 930460., "", "", 5159., 1.73, 1.73, "", 96., 65.74, 
  5.37713*^7, 87.324, 20., 2.686, 1.528, 2993.028, 36.8, 218.637, 2.92, 1.2, 
  20.4, 24.651, 1.4, 66.7, 0.601}, {"KEN", "Africa", "Kenya", "2021-05-14", 
  165112., 392., 349.429, 2976., 8., 15.857, 3070.634, 7.29, 6.498, 55.346, 
  0.149, 0.295, 0.8, "", "", "", "", "", "", "", "", "", "", "", "", "", "", 
  "", "", "", 933436., 933436., "", 2976., 4847., 1.74, 1.74, "", 90., 65.74, 
  5.37713*^7, 87.324, 20., 2.686, 1.528, 2993.028, 36.8, 218.637, 2.92, 1.2, 
  20.4, 24.651, 1.4, 66.7, 0.601}, {"KEN", "Africa", "Kenya", "2021-05-15", 
  165379., 267., 305.857, 3001., 25., 16.857, 3075.6, 4.965, 5.688, 55.81, 
  0.465, 0.313, 0.81, "", "", "", "", "", "", "", "", "", "", "", "", "", "", 
  "", "", "", "", "", "", "", 4457., "", "", "", 83., 65.74, 5.37713*^7, 
  87.324, 20., 2.686, 1.528, 2993.028, 36.8, 218.637, 2.92, 1.2, 20.4, 
  24.651, 1.4, 66.7, 0.601}, {"KEN", "Africa", "Kenya", "2021-05-16", 
  165465., 86., 273., 3003., 2., 15.429, 3077.199, 1.599, 5.077, 55.848, 
  0.037, 0.287, 0.84, "", "", "", "", "", "", "", "", "", "", "", "", "", "", 
  "", "", "", "", "", "", "", 4068., "", "", "", 76., 65.74, 5.37713*^7, 
  87.324, 20., 2.686, 1.528, 2993.028, 36.8, 218.637, 2.92, 1.2, 20.4, 
  24.651, 1.4, 66.7, 0.601}, {"KEN", "Africa", "Kenya", "2021-05-17", 
  165537., 72., 273.857, 3013., 10., 15.143, 3078.538, 1.339, 5.093, 56.034, 
  0.186, 0.282, 0.89, "", "", "", "", "", "", "", "", "", "", "", "", "", "", 
  "", "", "", "", "", "", "", 3678., "", "", "", 68., 65.74, 5.37713*^7, 
  87.324, 20., 2.686, 1.528, 2993.028, 36.8, 218.637, 2.92, 1.2, 20.4, 
  24.651, 1.4, 66.7, 0.601}, {"KEN", "Africa", "Kenya", "2021-05-18", 
  166006., 469., 290., 3021., 8., 13.286, 3087.26, 8.722, 5.393, 56.182, 
  0.149, 0.247, 0.93, "", "", "", "", "", "", "", "", "", "", "", "", "", "", 
  "", "", "", "", "", "", "", 3289., "", "", "", 61., 65.74, 5.37713*^7, 
  87.324, 20., 2.686, 1.528, 2993.028, 36.8, 218.637, 2.92, 1.2, 20.4, 
  24.651, 1.4, 66.7, 0.601}, {"KEN", "Africa", "Kenya", "2021-05-19", 
  166382., 376., 285.143, 3035., 14., 12.143, 3094.253, 6.993, 5.303, 56.443, 
  0.26, 0.226, 0.96, "", "", "", "", "", "", "", "", "", "", "", "", "", "", 
  "", "", "", 945597., 945597., "", "", 2899., 1.76, 1.76, "", 54., 65.74, 
  5.37713*^7, 87.324, 20., 2.686, 1.528, 2993.028, 36.8, 218.637, 2.92, 1.2, 
  20.4, 24.651, 1.4, 66.7, 0.601}, {"KEN", "Africa", "Kenya", "2021-05-20", 
  166876., 494., 308., 3040., 5., 10.286, 3103.44, 9.187, 5.728, 56.536, 
  0.093, 0.191, 0.99, "", "", "", "", "", "", "", "", "", "", "", "", "", "", 
  "", "", "", 948980., 948980., "", 3383., 2646., 1.76, 1.76, "", 49., 65.74, 
  5.37713*^7, 87.324, 20., 2.686, 1.528, 2993.028, 36.8, 218.637, 2.92, 1.2, 
  20.4, 24.651, 1.4, 66.7, 0.601}, {"KEN", "Africa", "Kenya", "2021-05-21", 
  167535., 659., 346.143, 3043., 3., 9.571, 3115.696, 12.256, 6.437, 56.592, 
  0.056, 0.178, 1., "", "", "", "", "", "", "", "", "", "", "", "", "", "", 
  "", "", "", 951026., 951026., "", 2046., 2513., 1.77, 1.77, "", 47., 65.74, 
  5.37713*^7, 87.324, 20., 2.686, 1.528, 2993.028, 36.8, 218.637, 2.92, 1.2, 
  20.4, 24.651, 1.4, 66.7, 0.601}, {"KEN", "Africa", "Kenya", "2021-05-22", 
  168108., 573., 389.857, 3049., 6., 6.857, 3126.352, 10.656, 7.25, 56.703, 
  0.112, 0.128, 1., "", "", "", "", "", "", "", "", "", "", "", "", "", "", 
  "", "", "", "", "", "", "", 2375., "", "", "", 44., 65.74, 5.37713*^7, 
  87.324, 20., 2.686, 1.528, 2993.028, 36.8, 218.637, 2.92, 1.2, 20.4, 
  24.651, 1.4, 66.7, 0.601}, {"KEN", "Africa", "Kenya", "2021-05-23", 
  168432., 324., 423.857, 3059., 10., 8., 3132.377, 6.026, 7.883, 56.889, 
  0.186, 0.149, 0.98, "", "", "", "", "", "", "", "", "", "", "", "", "", "", 
  "", "", "", 953954., 953954., "", "", 2236., 1.77, 1.77, "", 42., 65.74, 
  5.37713*^7, 87.324, 20., 2.686, 1.528, 2993.028, 36.8, 218.637, 2.92, 1.2, 
  20.4, 24.651, 1.4, 66.7, 0.601}, {"KEN", "Africa", "Kenya", "2021-05-24", 
  168543., 111., 429.429, 3073., 14., 8.571, 3134.442, 2.064, 7.986, 57.149, 
  0.26, 0.159, 0.96, "", "", "", "", "", "", "", "", "", "", "", "", "", "", 
  "", "", "", 954515., 954515., "", 561., 1969., 1.78, 1.78, "", 37., 65.74, 
  5.37713*^7, 87.324, 20., 2.686, 1.528, 2993.028, 36.8, 218.637, 2.92, 1.2, 
  20.4, 24.651, 1.4, 66.7, 0.601}, {"KEN", "Africa", "Kenya", "2021-05-25", 
  168925., 382., 417., 3087., 14., 9.429, 3141.546, 7.104, 7.755, 57.41, 
  0.26, 0.175, 0.93, "", "", "", "", "", "", "", "", "", "", "", "", "", "", 
  "", "", "", 957804., 957804., "", 3289., 2091., 1.78, 1.78, "", 39., 65.74, 
  5.37713*^7, 87.324, 20., 2.686, 1.528, 2993.028, 36.8, 218.637, 2.92, 1.2, 
  20.4, 24.651, 1.4, 66.7, 0.601}, {"KEN", "Africa", "Kenya", "2021-05-26", 
  169356., 431., 424.857, 3097., 10., 8.857, 3149.561, 8.015, 7.901, 57.596, 
  0.186, 0.165, 0.92, "", "", "", "", "", "", "", "", "", "", "", "", "", "", 
  "", "", "", 960379., 960379., "", 2575., 2112., 1.79, 1.79, "", 39., 65.74, 
  5.37713*^7, 87.324, 20., 2.686, 1.528, 2993.028, 36.8, 218.637, 2.92, 1.2, 
  20.4, 24.651, 1.4, 66.7, 0.601}, {"KEN", "Africa", "Kenya", "2021-05-27", 
  169697., 341., 403., 3108., 11., 9.714, 3155.903, 6.342, 7.495, 57.8, 
  0.205, 0.181, 0.89, "", "", "", "", "", "", "", "", "", "", "", "", "", "", 
  "", "", "", 963241., 963241., "", 2862., 2037., 1.79, 1.79, "", 38., 65.74, 
  5.37713*^7, 87.324, 20., 2.686, 1.528, 2993.028, 36.8, 218.637, 2.92, 1.2, 
  20.4, 24.651, 1.4, 66.7, 0.601}, {"KEN", "Africa", "Kenya", "2021-05-28", 
  170041., 344., 358., 3124., 16., 11.571, 3162.3, 6.397, 6.658, 58.098, 
  0.298, 0.215, 0.88, "", "", "", "", "", "", "", "", "", "", "", "", "", "", 
  "", "", "", 966433., 966433., "", 3192., 2201., 1.8, 1.8, "", 41., 65.74, 
  5.37713*^7, 87.324, 20., 2.686, 1.528, 2993.028, 36.8, 218.637, 2.92, 1.2, 
  20.4, 24.651, 1.4, 66.7, 0.601}, {"KEN", "Africa", "Kenya", "2021-05-29", 
  170485., 444., 339.571, 3141., 17., 13.143, 3170.558, 8.257, 6.315, 58.414, 
  0.316, 0.244, 0.88, "", "", "", "", "", "", "", "", "", "", "", "", "", "", 
  "", "", "", 968733., 968733., "", 2300., 2320., 1.8, 1.8, "", 43., 65.74, 
  5.37713*^7, 87.324, 20., 2.686, 1.528, 2993.028, 36.8, 218.637, 2.92, 1.2, 
  20.4, 24.651, 1.4, 66.7, 0.601}, {"KEN", "Africa", "Kenya", "2021-05-30", 
  170647., 162., 316.429, 3157., 16., 14., 3173.57, 3.013, 5.885, 58.712, 
  0.298, 0.26, 0.87, "", "", "", "", "", "", "", "", "", "", "", "", "", "", 
  "", "", "", "", "", "", "", 2180., "", "", "", 41., 65.74, 5.37713*^7, 
  87.324, 20., 2.686, 1.528, 2993.028, 36.8, 218.637, 2.92, 1.2, 20.4, 
  24.651, 1.4, 66.7, 0.601}, {"KEN", "Africa", "Kenya", "2021-05-31", 
  170735., 88., 313.143, 3172., 15., 14.143, 3175.207, 1.637, 5.824, 58.991, 
  0.279, 0.263, 0.87, "", "", "", "", "", "", "", "", "", "", "", "", "", "", 
  "", "", "", 969692., 969489., 203., "", 2168., 1.8, 1.8, 0., 40., 65.74, 
  5.37713*^7, 87.324, 20., 2.686, 1.528, 2993.028, 36.8, 218.637, 2.92, 1.2, 
  20.4, 24.651, 1.4, 66.7, 0.601}, {"KEN", "Africa", "Kenya", "2021-06-01", 
  171084., 349., 308.429, 3188., 16., 14.429, 3181.697, 6.49, 5.736, 59.288, 
  0.298, 0.268, 0.86, "", "", "", "", "", "", "", "", "", "", "", "", "", "", 
  "", "", "", "", "", "", "", 1843., "", "", "", 34., 65.74, 5.37713*^7, 
  87.324, 20., 2.686, 1.528, 2993.028, 36.8, 218.637, 2.92, 1.2, 20.4, 
  24.651, 1.4, 66.7, 0.601}, {"KEN", "Africa", "Kenya", "2021-06-02", 
  171226., 142., 267.143, 3206., 18., 15.571, 3184.338, 2.641, 4.968, 59.623, 
  0.335, 0.29, 0.85, "", "", "", "", "", "", "", "", "", "", "", "", "", "", 
  "", "", "", 971714., 971243., 471., "", 1619., 1.81, 1.81, 0., 30., 65.74, 
  5.37713*^7, 87.324, 20., 2.686, 1.528, 2993.028, 36.8, 218.637, 2.92, 1.2, 
  20.4, 24.651, 1.4, 66.7, 0.601}, {"KEN", "Africa", "Kenya", "2021-06-03", 
  171658., 432., 280.143, 3223., 17., 16.429, 3192.372, 8.034, 5.21, 59.939, 
  0.316, 0.306, 0.86, "", "", "", "", "", "", "", "", "", "", "", "", "", "", 
  "", "", "", 973987., 972601., 1386., 2273., 1535., 1.81, 1.81, 0., 29., 
  65.74, 5.37713*^7, 87.324, 20., 2.686, 1.528, 2993.028, 36.8, 218.637, 
  2.92, 1.2, 20.4, 24.651, 1.4, 66.7, 0.601}, 
 {"KEN", "Africa", "Kenya", "2021-06-04", 171942., 284., 271.571, 3240., 17., 
  16.571, 3197.654, 5.282, 5.05, 60.255, 0.316, 0.308, 0.87, "", "", "", "", 
  "", "", "", "", "", "", "", "", "", "", "", "", "", 976541., 974000., 
  2541., 2554., 1444., 1.82, 1.81, 0., 27., 65.74, 5.37713*^7, 87.324, 20., 
  2.686, 1.528, 2993.028, 36.8, 218.637, 2.92, 1.2, 20.4, 24.651, 1.4, 66.7, 
  0.601}, {"KEN", "Africa", "Kenya", "2021-06-05", 172325., 383., 262.857, 
  3264., 24., 17.571, 3204.777, 7.123, 4.888, 60.702, 0.446, 0.327, 0.87, "", 
  "", "", "", "", "", "", "", "", "", "", "", "", "", "", "", "", 981887., 
  975265., 6622., 5346., 1879., 1.83, 1.81, 0.01, 35., 65.74, 5.37713*^7, 
  87.324, 20., 2.686, 1.528, 2993.028, 36.8, 218.637, 2.92, 1.2, 20.4, 
  24.651, 1.4, 66.7, 0.601}, {"KEN", "Africa", "Kenya", "2021-06-06", 
  172491., 166., 263.429, 3287., 23., 18.571, 3207.864, 3.087, 4.899, 61.129, 
  0.428, 0.345, 0.87, "", "", "", "", "", "", "", "", "", "", "", "", "", "", 
  "", "", "", 983580., 975399., 8181., 1693., 2052., 1.83, 1.81, 0.02, 38., 
  65.74, 5.37713*^7, 87.324, 20., 2.686, 1.528, 2993.028, 36.8, 218.637, 
  2.92, 1.2, 20.4, 24.651, 1.4, 66.7, 0.601}, 
 {"KEN", "Africa", "Kenya", "2021-06-07", 172639., 148., 272., 3308., 21., 
  19.429, 3210.616, 2.752, 5.058, 61.52, 0.391, 0.361, "", "", "", "", "", 
  "", "", "", "", "", "", "", "", "", "", "", "", "", "", "", "", "", "", "", 
  "", "", "", "", 5.37713*^7, 87.324, 20., 2.686, 1.528, 2993.028, 36.8, 
  218.637, 2.92, 1.2, 20.4, 24.651, 1.4, 66.7, 0.601}, 
 {"KIR", "Oceania", "Kiribati", "2021-05-18", 1., 1., "", "", "", "", 8.372, 
  8.372, "", "", "", "", "", "", "", "", "", "", "", "", "", "", "", "", "", 
  "", "", "", "", "", "", "", "", "", "", "", "", "", "", 22.22, 119446., 
  143.701, 23.2, 3.895, 2.21, 1981.132, "", 434.657, 22.66, 35.9, 58.9, "", 
  1.9, 68.37, 0.63}, {"KIR", "Oceania", "Kiribati", "2021-05-19", 1., 0., "", 
  "", "", "", 8.372, 0., "", "", "", "", "", "", "", "", "", "", "", "", "", 
  "", "", "", "", "", "", "", "", "", "", "", "", "", "", "", "", "", "", 
  22.22, 119446., 143.701, 23.2, 3.895, 2.21, 1981.132, "", 434.657, 22.66, 
  35.9, 58.9, "", 1.9, 68.37, 0.63}, {"KIR", "Oceania", "Kiribati", 
  "2021-05-20", 1., 0., "", "", "", "", 8.372, 0., "", "", "", "", "", "", 
  "", "", "", "", "", "", "", "", "", "", "", "", "", "", "", "", "", "", "", 
  "", "", "", "", "", "", 56.94, 119446., 143.701, 23.2, 3.895, 2.21, 
  1981.132, "", 434.657, 22.66, 35.9, 58.9, "", 1.9, 68.37, 0.63}, 
 {"KIR", "Oceania", "Kiribati", "2021-05-21", 2., 1., "", "", "", "", 16.744, 
  8.372, "", "", "", "", "", "", "", "", "", "", "", "", "", "", "", "", "", 
  "", "", "", "", "", "", "", "", "", "", "", "", "", "", 56.94, 119446., 
  143.701, 23.2, 3.895, 2.21, 1981.132, "", 434.657, 22.66, 35.9, 58.9, "", 
  1.9, 68.37, 0.63}, {"KIR", "Oceania", "Kiribati", "2021-05-22", 2., 0., "", 
  "", "", "", 16.744, 0., "", "", "", "", "", "", "", "", "", "", "", "", "", 
  "", "", "", "", "", "", "", "", "", "", "", "", "", "", "", "", "", "", 
  56.94, 119446., 143.701, 23.2, 3.895, 2.21, 1981.132, "", 434.657, 22.66, 
  35.9, 58.9, "", 1.9, 68.37, 0.63}, {"KIR", "Oceania", "Kiribati", 
  "2021-05-23", 2., 0., 0.286, "", "", 0., 16.744, 0., 2.392, "", "", 0., "", 
  "", "", "", "", "", "", "", "", "", "", "", "", "", "", "", "", "", "", "", 
  "", "", "", "", "", "", "", 56.94, 119446., 143.701, 23.2, 3.895, 2.21, 
  1981.132, "", 434.657, 22.66, 35.9, 58.9, "", 1.9, 68.37, 0.63}, 
 {"KIR", "Oceania", "Kiribati", "2021-05-24", 2., 0., 0.286, "", "", 0., 
  16.744, 0., 2.392, "", "", 0., "", "", "", "", "", "", "", "", "", "", "", 
  "", "", "", "", "", "", "", "", "", "", "", "", "", "", "", "", 56.94, 
  119446., 143.701, 23.2, 3.895, 2.21, 1981.132, "", 434.657, 22.66, 35.9, 
  58.9, "", 1.9, 68.37, 0.63}, {"KIR", "Oceania", "Kiribati", "2021-05-25", 
  2., 0., 0.143, "", "", 0., 16.744, 0., 1.196, "", "", 0., "", "", "", "", 
  "", "", "", "", "", "", "", "", "", "", "", "", "", "", "", "", "", "", "", 
  "", "", "", "", 56.94, 119446., 143.701, 23.2, 3.895, 2.21, 1981.132, "", 
  434.657, 22.66, 35.9, 58.9, "", 1.9, 68.37, 0.63}, 
 {"KIR", "Oceania", "Kiribati", "2021-05-26", 2., 0., 0.143, "", "", 0., 
  16.744, 0., 1.196, "", "", 0., "", "", "", "", "", "", "", "", "", "", "", 
  "", "", "", "", "", "", "", "", "", "", "", "", "", "", "", "", 56.94, 
  119446., 143.701, 23.2, 3.895, 2.21, 1981.132, "", 434.657, 22.66, 35.9, 
  58.9, "", 1.9, 68.37, 0.63}, {"KIR", "Oceania", "Kiribati", "2021-05-27", 
  2., 0., 0.143, "", "", 0., 16.744, 0., 1.196, "", "", 0., "", "", "", "", 
  "", "", "", "", "", "", "", "", "", "", "", "", "", "", "", "", "", "", "", 
  "", "", "", "", 56.94, 119446., 143.701, 23.2, 3.895, 2.21, 1981.132, "", 
  434.657, 22.66, 35.9, 58.9, "", 1.9, 68.37, 0.63}, 
 {"KIR", "Oceania", "Kiribati", "2021-05-28", 2., 0., 0., "", "", 0., 16.744, 
  0., 0., "", "", 0., "", "", "", "", "", "", "", "", "", "", "", "", "", "", 
  "", "", "", "", "", "", "", "", "", "", "", "", "", 56.94, 119446., 
  143.701, 23.2, 3.895, 2.21, 1981.132, "", 434.657, 22.66, 35.9, 58.9, "", 
  1.9, 68.37, 0.63}, {"KIR", "Oceania", "Kiribati", "2021-05-29", 2., 0., 0., 
  "", "", 0., 16.744, 0., 0., "", "", 0., "", "", "", "", "", "", "", "", "", 
  "", "", "", "", "", "", "", "", "", "", "", "", "", "", "", "", "", "", 
  56.94, 119446., 143.701, 23.2, 3.895, 2.21, 1981.132, "", 434.657, 22.66, 
  35.9, 58.9, "", 1.9, 68.37, 0.63}, {"KIR", "Oceania", "Kiribati", 
  "2021-05-30", 2., 0., 0., "", "", 0., 16.744, 0., 0., "", "", 0., "", "", 
  "", "", "", "", "", "", "", "", "", "", "", "", "", "", "", "", "", "", "", 
  "", "", "", "", "", "", 56.94, 119446., 143.701, 23.2, 3.895, 2.21, 
  1981.132, "", 434.657, 22.66, 35.9, 58.9, "", 1.9, 68.37, 0.63}, 
 {"KIR", "Oceania", "Kiribati", "2021-05-31", 2., 0., 0., "", "", 0., 16.744, 
  0., 0., "", "", 0., "", "", "", "", "", "", "", "", "", "", "", "", "", "", 
  "", "", "", "", "", "", "", "", "", "", "", "", "", 56.94, 119446., 
  143.701, 23.2, 3.895, 2.21, 1981.132, "", 434.657, 22.66, 35.9, 58.9, "", 
  1.9, 68.37, 0.63}, {"KIR", "Oceania", "Kiribati", "2021-06-01", 2., 0., 0., 
  "", "", 0., 16.744, 0., 0., "", "", 0., "", "", "", "", "", "", "", "", "", 
  "", "", "", "", "", "", "", "", "", "", "", "", "", "", "", "", "", "", "", 
  119446., 143.701, 23.2, 3.895, 2.21, 1981.132, "", 434.657, 22.66, 35.9, 
  58.9, "", 1.9, 68.37, 0.63}, {"KIR", "Oceania", "Kiribati", "2021-06-02", 
  2., 0., 0., "", "", 0., 16.744, 0., 0., "", "", 0., "", "", "", "", "", "", 
  "", "", "", "", "", "", "", "", "", "", "", "", "", "", "", "", "", "", "", 
  "", "", "", 119446., 143.701, 23.2, 3.895, 2.21, 1981.132, "", 434.657, 
  22.66, 35.9, 58.9, "", 1.9, 68.37, 0.63}, {"KIR", "Oceania", "Kiribati", 
  "2021-06-03", 2., 0., 0., "", "", 0., 16.744, 0., 0., "", "", 0., "", "", 
  "", "", "", "", "", "", "", "", "", "", "", "", "", "", "", "", "", "", "", 
  "", "", "", "", "", "", "", 119446., 143.701, 23.2, 3.895, 2.21, 1981.132, 
  "", 434.657, 22.66, 35.9, 58.9, "", 1.9, 68.37, 0.63}, 
 {"KIR", "Oceania", "Kiribati", "2021-06-04", 2., 0., 0., "", "", 0., 16.744, 
  0., 0., "", "", 0., "", "", "", "", "", "", "", "", "", "", "", "", "", "", 
  "", "", "", "", "", "", "", "", "", "", "", "", "", "", 119446., 143.701, 
  23.2, 3.895, 2.21, 1981.132, "", 434.657, 22.66, 35.9, 58.9, "", 1.9, 
  68.37, 0.63}, {"KIR", "Oceania", "Kiribati", "2021-06-05", 2., 0., 0., "", 
  "", 0., 16.744, 0., 0., "", "", 0., "", "", "", "", "", "", "", "", "", "", 
  "", "", "", "", "", "", "", "", "", "", "", "", "", "", "", "", "", "", 
  119446., 143.701, 23.2, 3.895, 2.21, 1981.132, "", 434.657, 22.66, 35.9, 
  58.9, "", 1.9, 68.37, 0.63}, {"KIR", "Oceania", "Kiribati", "2021-06-06", 
  2., 0., 0., "", "", 0., 16.744, 0., 0., "", "", 0., "", "", "", "", "", "", 
  "", "", "", "", "", "", "", "", "", "", "", "", "", "", "", "", "", "", "", 
  "", "", "", 119446., 143.701, 23.2, 3.895, 2.21, 1981.132, "", 434.657, 
  22.66, 35.9, 58.9, "", 1.9, 68.37, 0.63}, {"KIR", "Oceania", "Kiribati", 
  "2021-06-07", 2., 0., 0., "", "", 0., 16.744, 0., 0., "", "", 0., "", "", 
  "", "", "", "", "", "", "", "", "", "", "", "", "", "", "", "", "", "", "", 
  "", "", "", "", "", "", "", 119446., 143.701, 23.2, 3.895, 2.21, 1981.132, 
  "", 434.657, 22.66, 35.9, 58.9, "", 1.9, 68.37, 0.63}, 
 {"OWID_KOS", "Europe", "Kosovo", "2020-03-14", 2., 2., "", "", "", "", 
  1.035, 1.035, "", "", "", "", "", "", "", "", "", "", "", "", "", "", "", 
  "", "", "", "", "", "", "", "", "", "", "", "", "", "", "", "", 70.37, 
  1.932774*^6, 168.155, "", "", "", 9795.834, 0.6, "", "", "", "", "", "", 
  "", ""}, {"OWID_KOS", "Europe", "Kosovo", "2020-03-15", 5., 3., "", "", "", 
  "", 2.587, 1.552, "", "", "", "", "", "", "", "", "", "", "", "", "", "", 
  "", "", "", "", "", "", "", "", "", "", "", "", "", "", "", "", "", 83.33, 
  1.932774*^6, 168.155, "", "", "", 9795.834, 0.6, "", "", "", "", "", "", 
  "", ""}, {"OWID_KOS", "Europe", "Kosovo", "2020-03-16", 13., 8., "", "", 
  "", "", 6.726, 4.139, "", "", "", "", "", "", "", "", "", "", "", "", "", 
  "", "", "", "", "", "", "", "", "", "", "", "", "", "", "", "", "", "", 
  83.33, 1.932774*^6, 168.155, "", "", "", 9795.834, 0.6, "", "", "", "", "", 
  "", "", ""}, {"OWID_KOS", "Europe", "Kosovo", "2020-03-17", 16., 3., "", 
  "", "", "", 8.278, 1.552, "", "", "", "", "", "", "", "", "", "", "", "", 
  "", "", "", "", "", "", "", "", "", "", "", "", "", "", "", "", "", "", "", 
  83.33, 1.932774*^6, 168.155, "", "", "", 9795.834, 0.6, "", "", "", "", "", 
  "", "", ""}, {"OWID_KOS", "Europe", "Kosovo", "2020-03-18", 19., 3., "", 
  "", "", "", 9.83, 1.552, "", "", "", "", "", "", "", "", "", "", "", "", 
  "", "", "", "", "", "", "", "", "", "", "", "", "", "", "", "", "", "", "", 
  83.33, 1.932774*^6, 168.155, "", "", "", 9795.834, 0.6, "", "", "", "", "", 
  "", "", ""}, {"OWID_KOS", "Europe", "Kosovo", "2020-03-19", 20., 1., 2.857, 
  "", "", 0., 10.348, 0.517, 1.478, "", "", 0., "", "", "", "", "", "", "", 
  "", "", "", "", "", "", "", "", "", "", "", "", "", "", "", "", "", "", "", 
  "", 83.33, 1.932774*^6, 168.155, "", "", "", 9795.834, 0.6, "", "", "", "", 
  "", "", "", ""}, {"OWID_KOS", "Europe", "Kosovo", "2020-03-20", 21., 1., 
  3., "", "", 0., 10.865, 0.517, 1.552, "", "", 0., "", "", "", "", "", "", 
  "", "", "", "", "", "", "", "", "", "", "", "", "", "", "", "", "", "", "", 
  "", "", 83.33, 1.932774*^6, 168.155, "", "", "", 9795.834, 0.6, "", "", "", 
  "", "", "", "", ""}, {"OWID_KOS", "Europe", "Kosovo", "2020-03-21", 24., 
  3., 3.143, "", "", 0., 12.417, 1.552, 1.626, "", "", 0., "", "", "", "", 
  "", "", "", "", "", "", "", "", "", "", "", "", "", "", "", "", "", "", "", 
  "", "", "", "", 83.33, 1.932774*^6, 168.155, "", "", "", 9795.834, 0.6, "", 
  "", "", "", "", "", "", ""}, {"OWID_KOS", "Europe", "Kosovo", "2020-03-22", 
  31., 7., 3.714, "", "", 0., 16.039, 3.622, 1.922, "", "", 0., "", "", "", 
  "", "", "", "", "", "", "", "", "", "", "", "", "", "", "", "", "", "", "", 
  "", "", "", "", "", 83.33, 1.932774*^6, 168.155, "", "", "", 9795.834, 0.6, 
  "", "", "", "", "", "", "", ""}, {"OWID_KOS", "Europe", "Kosovo", 
  "2020-03-23", 33., 2., 2.857, 1., 1., 0.143, 17.074, 1.035, 1.478, 0.517, 
  0.517, 0.074, "", "", "", "", "", "", "", "", "", "", "", "", "", "", "", 
  "", "", "", "", "", "", "", "", "", "", "", "", 89.81, 1.932774*^6, 
  168.155, "", "", "", 9795.834, 0.6, "", "", "", "", "", "", "", ""}, 
 {"OWID_KOS", "Europe", "Kosovo", "2020-03-24", 61., 28., 6.429, 1., 0., 
  0.143, 31.561, 14.487, 3.326, 0.517, 0., 0.074, "", "", "", "", "", "", "", 
  "", "", "", "", "", "", "", "", "", "", "", "", "", "", "", "", "", "", "", 
  "", 92.59, 1.932774*^6, 168.155, "", "", "", 9795.834, 0.6, "", "", "", "", 
  "", "", "", ""}, {"OWID_KOS", "Europe", "Kosovo", "2020-03-25", 63., 2., 
  6.286, 1., 0., 0.143, 32.596, 1.035, 3.252, 0.517, 0., 0.074, "", "", "", 
  "", "", "", "", "", "", "", "", "", "", "", "", "", "", "", "", "", "", "", 
  "", "", "", "", "", 92.59, 1.932774*^6, 168.155, "", "", "", 9795.834, 0.6, 
  "", "", "", "", "", "", "", ""}, {"OWID_KOS", "Europe", "Kosovo", 
  "2020-03-26", 71., 8., 7.286, 1., 0., 0.143, 36.735, 4.139, 3.77, 0.517, 
  0., 0.074, "", "", "", "", "", "", "", "", "", "", "", "", "", "", "", "", 
  "", "", "", "", "", "", "", "", "", "", "", 92.59, 1.932774*^6, 168.155, 
  "", "", "", 9795.834, 0.6, "", "", "", "", "", "", "", ""}, 
 {"OWID_KOS", "Europe", "Kosovo", "2020-03-27", 86., 15., 9.286, 1., 0., 
  0.143, 44.496, 7.761, 4.804, 0.517, 0., 0.074, "", "", "", "", "", "", "", 
  "", "", "", "", "", "", "", "", "", "", "", "", "", "", "", "", "", "", "", 
  "", 92.59, 1.932774*^6, 168.155, "", "", "", 9795.834, 0.6, "", "", "", "", 
  "", "", "", ""}, {"OWID_KOS", "Europe", "Kosovo", "2020-03-28", 88., 2., 
  9.143, 1., 0., 0.143, 45.53, 1.035, 4.73, 0.517, 0., 0.074, "", "", "", "", 
  "", "", "", "", "", "", "", "", "", "", "", "", "", "", "", "", "", "", "", 
  "", "", "", "", 92.59, 1.932774*^6, 168.155, "", "", "", 9795.834, 0.6, "", 
  "", "", "", "", "", "", ""}, {"OWID_KOS", "Europe", "Kosovo", "2020-03-29", 
  91., 3., 8.571, 1., 0., 0.143, 47.083, 1.552, 4.435, 0.517, 0., 0.074, "", 
  "", "", "", "", "", "", "", "", "", "", "", "", "", "", "", "", "", "", "", 
  "", "", "", "", "", "", "", 92.59, 1.932774*^6, 168.155, "", "", "", 
  9795.834, 0.6, "", "", "", "", "", "", "", ""}, 
 {"OWID_KOS", "Europe", "Kosovo", "2020-03-30", 94., 3., 8.714, 1., 0., 0., 
  48.635, 1.552, 4.509, 0.517, 0., 0., "", "", "", "", "", "", "", "", "", 
  "", "", "", "", "", "", "", "", "", "", "", "", "", "", "", "", "", "", 
  92.59, 1.932774*^6, 168.155, "", "", "", 9795.834, 0.6, "", "", "", "", "", 
  "", "", ""}, {"OWID_KOS", "Europe", "Kosovo", "2020-03-31", 106., 12., 
  6.429, 1., 0., 0., 54.843, 6.209, 3.326, 0.517, 0., 0., "", "", "", "", "", 
  "", "", "", "", "", "", "", "", "", "", "", "", "", "", "", "", "", "", "", 
  "", "", "", 92.59, 1.932774*^6, 168.155, "", "", "", 9795.834, 0.6, "", "", 
  "", "", "", "", "", ""}, {"OWID_KOS", "Europe", "Kosovo", "2020-04-01", 
  112., 6., 7., 1., 0., 0., 57.948, 3.104, 3.622, 0.517, 0., 0., 1.21, "", 
  "", "", "", "", "", "", "", "", "", "", "", "", "", "", "", "", "", "", "", 
  "", "", "", "", "", "", 92.59, 1.932774*^6, 168.155, "", "", "", 9795.834, 
  0.6, "", "", "", "", "", "", "", ""}, {"OWID_KOS", "Europe", "Kosovo", 
  "2020-04-02", 125., 13., 7.714, 1., 0., 0., 64.674, 6.726, 3.991, 0.517, 
  0., 0., 1.2, "", "", "", "", "", "", "", "", "", "", "", "", "", "", "", 
  "", "", "", "", "", "", "", "", "", "", "", 92.59, 1.932774*^6, 168.155, 
  "", "", "", 9795.834, 0.6, "", "", "", "", "", "", "", ""}, 
 {"OWID_KOS", "Europe", "Kosovo", "2020-04-03", 126., 1., 5.714, 1., 0., 0., 
  65.191, 0.517, 2.957, 0.517, 0., 0., 1.2, "", "", "", "", "", "", "", "", 
  "", "", "", "", "", "", "", "", "", "", "", "", "", "", "", "", "", "", 
  92.59, 1.932774*^6, 168.155, "", "", "", 9795.834, 0.6, "", "", "", "", "", 
  "", "", ""}, {"OWID_KOS", "Europe", "Kosovo", "2020-04-04", 135., 9., 
  6.714, 1., 0., 0., 69.848, 4.657, 3.474, 0.517, 0., 0., 1.2, "", "", "", 
  "", "", "", "", "", "", "", "", "", "", "", "", "", "", "", "", "", "", "", 
  "", "", "", "", 92.59, 1.932774*^6, 168.155, "", "", "", 9795.834, 0.6, "", 
  "", "", "", "", "", "", ""}, {"OWID_KOS", "Europe", "Kosovo", "2020-04-05", 
  140., 5., 7., 1., 0., 0., 72.435, 2.587, 3.622, 0.517, 0., 0., 1.2, "", "", 
  "", "", "", "", "", "", "", "", "", "", "", "", "", "", "", "", "", "", "", 
  "", "", "", "", "", 92.59, 1.932774*^6, 168.155, "", "", "", 9795.834, 0.6, 
  "", "", "", "", "", "", "", ""}, {"OWID_KOS", "Europe", "Kosovo", 
  "2020-04-06", 145., 5., 7.286, 1., 0., 0., 75.022, 2.587, 3.77, 0.517, 0., 
  0., 1.21, "", "", "", "", "", "", "", "", "", "", "", "", "", "", "", "", 
  "", "", "", "", "", "", "", "", "", "", 92.59, 1.932774*^6, 168.155, "", 
  "", "", 9795.834, 0.6, "", "", "", "", "", "", "", ""}, 
 {"OWID_KOS", "Europe", "Kosovo", "2020-04-07", 165., 20., 8.429, 3., 2., 
  0.286, 85.37, 10.348, 4.361, 1.552, 1.035, 0.148, 1.22, "", "", "", "", "", 
  "", "", "", "", "", "", "", "", "", "", "", "", "", "", "", "", "", "", "", 
  "", "", 92.59, 1.932774*^6, 168.155, "", "", "", 9795.834, 0.6, "", "", "", 
  "", "", "", "", ""}, {"OWID_KOS", "Europe", "Kosovo", "2020-04-08", 184., 
  19., 10.286, 5., 2., 0.571, 95.2, 9.83, 5.322, 2.587, 1.035, 0.296, 1.23, 
  "", "", "", "", "", "", "", "", "", "", "", "", "", "", "", "", "", "", "", 
  "", "", "", "", "", "", "", 92.59, 1.932774*^6, 168.155, "", "", "", 
  9795.834, 0.6, "", "", "", "", "", "", "", ""}, 
 {"OWID_KOS", "Europe", "Kosovo", "2020-04-09", 224., 40., 14.143, 6., 1., 
  0.714, 115.896, 20.696, 7.317, 3.104, 0.517, 0.37, 1.24, "", "", "", "", 
  "", "", "", "", "", "", "", "", "", "", "", "", "", "", "", "", "", "", "", 
  "", "", "", 92.59, 1.932774*^6, 168.155, "", "", "", 9795.834, 0.6, "", "", 
  "", "", "", "", "", ""}, {"OWID_KOS", "Europe", "Kosovo", "2020-04-10", 
  227., 3., 14.429, 7., 1., 0.857, 117.448, 1.552, 7.465, 3.622, 0.517, 
  0.443, 1.23, "", "", "", "", "", "", "", "", "", "", "", "", "", "", "", 
  "", "", "", "", "", "", "", "", "", "", "", 92.59, 1.932774*^6, 168.155, 
  "", "", "", 9795.834, 0.6, "", "", "", "", "", "", "", ""}, 
 {"OWID_KOS", "Europe", "Kosovo", "2020-04-11", 250., 23., 16.429, 7., 0., 
  0.857, 129.348, 11.9, 8.5, 3.622, 0., 0.443, 1.23, "", "", "", "", "", "", 
  "", "", "", "", "", "", "", "", "", "", "", "", "", "", "", "", "", "", "", 
  "", 92.59, 1.932774*^6, 168.155, "", "", "", 9795.834, 0.6, "", "", "", "", 
  "", "", "", ""}, {"OWID_KOS", "Europe", "Kosovo", "2020-04-12", 283., 33., 
  20.429, 7., 0., 0.857, 146.422, 17.074, 10.57, 3.622, 0., 0.443, 1.23, "", 
  "", "", "", "", "", "", "", "", "", "", "", "", "", "", "", "", "", "", "", 
  "", "", "", "", "", "", 92.59, 1.932774*^6, 168.155, "", "", "", 9795.834, 
  0.6, "", "", "", "", "", "", "", ""}, {"OWID_KOS", "Europe", "Kosovo", 
  "2020-04-13", 362., 79., 31., 7., 0., 0.857, 187.296, 40.874, 16.039, 
  3.622, 0., 0.443, 1.23, "", "", "", "", "", "", "", "", "", "", "", "", "", 
  "", "", "", "", "", "", "", "", "", "", "", "", "", 92.59, 1.932774*^6, 
  168.155, "", "", "", 9795.834, 0.6, "", "", "", "", "", "", "", ""}, 
 {"OWID_KOS", "Europe", "Kosovo", "2020-04-14", 377., 15., 30.286, 8., 1., 
  0.714, 195.056, 7.761, 15.67, 4.139, 0.517, 0.37, 1.21, "", "", "", "", "", 
  "", "", "", "", "", "", "", "", "", "", "", "", "", "", "", "", "", "", "", 
  "", "", 92.59, 1.932774*^6, 168.155, "", "", "", 9795.834, 0.6, "", "", "", 
  "", "", "", "", ""}, {"OWID_KOS", "Europe", "Kosovo", "2020-04-15", 387., 
  10., 29., 8., 0., 0.429, 200.23, 5.174, 15.004, 4.139, 0., 0.222, 1.2, "", 
  "", "", "", "", "", "", "", "", "", "", "", "", "", "", "", "", "", "", "", 
  "", "", "", "", "", "", 92.59, 1.932774*^6, 168.155, "", "", "", 9795.834, 
  0.6, "", "", "", "", "", "", "", ""}, {"OWID_KOS", "Europe", "Kosovo", 
  "2020-04-16", 423., 36., 28.429, 9., 1., 0.429, 218.856, 18.626, 14.709, 
  4.657, 0.517, 0.222, 1.18, "", "", "", "", "", "", "", "", "", "", "", "", 
  "", "", "", "", "", "", "", "", "", "", "", "", "", "", 92.59, 1.932774*^6, 
  168.155, "", "", "", 9795.834, 0.6, "", "", "", "", "", "", "", ""}, 
 {"OWID_KOS", "Europe", "Kosovo", "2020-04-17", 449., 26., 31.714, 11., 2., 
  0.571, 232.309, 13.452, 16.409, 5.691, 1.035, 0.296, 1.17, "", "", "", "", 
  "", "", "", "", "", "", "", "", "", "", "", "", "", "", "", "", "", "", "", 
  "", "", "", 92.59, 1.932774*^6, 168.155, "", "", "", 9795.834, 0.6, "", "", 
  "", "", "", "", "", ""}, {"OWID_KOS", "Europe", "Kosovo", "2020-04-18", 
  480., 31., 32.857, 12., 1., 0.714, 248.348, 16.039, 17., 6.209, 0.517, 
  0.37, 1.15, "", "", "", "", "", "", "", "", "", "", "", "", "", "", "", "", 
  "", "", "", "", "", "", "", "", "", "", 92.59, 1.932774*^6, 168.155, "", 
  "", "", 9795.834, 0.6, "", "", "", "", "", "", "", ""}, 
 {"OWID_KOS", "Europe", "Kosovo", "2020-04-19", 510., 30., 32.429, 12., 0., 
  0.714, 263.869, 15.522, 16.778, 6.209, 0., 0.37, 1.14, "", "", "", "", "", 
  "", "", "", "", "", "", "", "", "", "", "", "", "", "", "", "", "", "", "", 
  "", "", 92.59, 1.932774*^6, 168.155, "", "", "", 9795.834, 0.6, "", "", "", 
  "", "", "", "", ""}, {"OWID_KOS", "Europe", "Kosovo", "2020-04-20", 561., 
  51., 28.429, 12., 0., 0.714, 290.256, 26.387, 14.709, 6.209, 0., 0.37, 
  1.12, "", "", "", "", "", "", "", "", "", "", "", "", "", "", "", "", "", 
  "", "", "", "", "", "", "", "", "", 92.59, 1.932774*^6, 168.155, "", "", 
  "", 9795.834, 0.6, "", "", "", "", "", "", "", ""}, 
 {"OWID_KOS", "Europe", "Kosovo", "2020-04-21", 598., 37., 31.571, 15., 3., 
  1., 309.4, 19.143, 16.335, 7.761, 1.552, 0.517, 1.11, "", "", "", "", "", 
  "", "", "", "", "", "", "", "", "", "", "", "", "", "", "", "", "", "", "", 
  "", "", 92.59, 1.932774*^6, 168.155, "", "", "", 9795.834, 0.6, "", "", "", 
  "", "", "", "", ""}, {"OWID_KOS", "Europe", "Kosovo", "2020-04-22", 604., 
  6., 31., 18., 3., 1.429, 312.504, 3.104, 16.039, 9.313, 1.552, 0.739, 1.09, 
  "", "", "", "", "", "", "", "", "", "", "", "", "", "", "", "", "", "", "", 
  "", "", "", "", "", "", "", 92.59, 1.932774*^6, 168.155, "", "", "", 
  9795.834, 0.6, "", "", "", "", "", "", "", ""}, 
 {"OWID_KOS", "Europe", "Kosovo", "2020-04-23", 630., 26., 29.571, 18., 0., 
  1.286, 325.956, 13.452, 15.3, 9.313, 0., 0.665, 1.08, "", "", "", "", "", 
  "", "", "", "", "", "", "", "", "", "", "", "", "", "", "", "", "", "", "", 
  "", "", 92.59, 1.932774*^6, 168.155, "", "", "", 9795.834, 0.6, "", "", "", 
  "", "", "", "", ""}, {"OWID_KOS", "Europe", "Kosovo", "2020-04-24", 669., 
  39., 31.429, 19., 1., 1.143, 346.135, 20.178, 16.261, 9.83, 0.517, 0.591, 
  1.07, "", "", "", "", "", "", "", "", "", "", "", "", "", "", "", "", "", 
  "", "", "", "", "", "", "", "", "", 92.59, 1.932774*^6, 168.155, "", "", 
  "", 9795.834, 0.6, "", "", "", "", "", "", "", ""}, 
 {"OWID_KOS", "Europe", "Kosovo", "2020-04-25", 703., 34., 31.857, 19., 0., 
  1., 363.726, 17.591, 16.483, 9.83, 0., 0.517, 1.05, "", "", "", "", "", "", 
  "", "", "", "", "", "", "", "", "", "", "", "", "", "", "", "", "", "", "", 
  "", 92.59, 1.932774*^6, 168.155, "", "", "", 9795.834, 0.6, "", "", "", "", 
  "", "", "", ""}, {"OWID_KOS", "Europe", "Kosovo", "2020-04-26", 731., 28., 
  31.571, 20., 1., 1.143, 378.213, 14.487, 16.335, 10.348, 0.517, 0.591, 
  1.03, "", "", "", "", "", "", "", "", "", "", "", "", "", "", "", "", "", 
  "", "", "", "", "", "", "", "", "", 92.59, 1.932774*^6, 168.155, "", "", 
  "", 9795.834, 0.6, "", "", "", "", "", "", "", ""}, 
 {"OWID_KOS", "Europe", "Kosovo", "2020-04-27", 763., 32., 28.857, 21., 1., 
  1.286, 394.769, 16.557, 14.93, 10.865, 0.517, 0.665, 1.01, "", "", "", "", 
  "", "", "", "", "", "", "", "", "", "", "", "", "", "", "", "", "", "", "", 
  "", "", "", 92.59, 1.932774*^6, 168.155, "", "", "", 9795.834, 0.6, "", "", 
  "", "", "", "", "", ""}, {"OWID_KOS", "Europe", "Kosovo", "2020-04-28", 
  780., 17., 26., 22., 1., 1., 403.565, 8.796, 13.452, 11.383, 0.517, 0.517, 
  1., "", "", "", "", "", "", "", "", "", "", "", "", "", "", "", "", "", "", 
  "", "", "", "", "", "", "", "", 92.59, 1.932774*^6, 168.155, "", "", "", 
  9795.834, 0.6, "", "", "", "", "", "", "", ""}, 
 {"OWID_KOS", "Europe", "Kosovo", "2020-04-29", 790., 10., 26.571, 22., 0., 
  0.571, 408.739, 5.174, 13.748, 11.383, 0., 0.296, 0.99, "", "", "", "", "", 
  "", "", "", "", "", "", "", "", "", "", "", "", "", "", "", "", "", "", "", 
  "", "", 92.59, 1.932774*^6, 168.155, "", "", "", 9795.834, 0.6, "", "", "", 
  "", "", "", "", ""}, {"OWID_KOS", "Europe", "Kosovo", "2020-04-30", 799., 
  9., 24.143, 22., 0., 0.571, 413.395, 4.657, 12.491, 11.383, 0., 0.296, 
  0.98, "", "", "", "", "", "", "", "", "", "", "", "", "", "", "", "", "", 
  "", "", "", "", "", "", "", "", "", 92.59, 1.932774*^6, 168.155, "", "", 
  "", 9795.834, 0.6, "", "", "", "", "", "", "", ""}, 
 {"OWID_KOS", "Europe", "Kosovo", "2020-05-01", 806., 7., 19.571, 22., 0., 
  0.429, 417.017, 3.622, 10.126, 11.383, 0., 0.222, 0.97, "", "", "", "", "", 
  "", "", "", "", "", "", "", "", "", "", "", "", "", "", "", "", "", "", "", 
  "", "", 92.59, 1.932774*^6, 168.155, "", "", "", 9795.834, 0.6, "", "", "", 
  "", "", "", "", ""}, {"OWID_KOS", "Europe", "Kosovo", "2020-05-02", 813., 
  7., 15.714, 22., 0., 0.429, 420.639, 3.622, 8.13, 11.383, 0., 0.222, 0.96, 
  "", "", "", "", "", "", "", "", "", "", "", "", "", "", "", "", "", "", "", 
  "", "", "", "", "", "", "", 92.59, 1.932774*^6, 168.155, "", "", "", 
  9795.834, 0.6, "", "", "", "", "", "", "", ""}, 
 {"OWID_KOS", "Europe", "Kosovo", "2020-05-03", 823., 10., 13.143, 22., 0., 
  0.286, 425.813, 5.174, 6.8, 11.383, 0., 0.148, 0.96, "", "", "", "", "", 
  "", "", "", "", "", "", "", "", "", "", "", "", "", "", "", "", "", "", "", 
  "", "", 92.59, 1.932774*^6, 168.155, "", "", "", 9795.834, 0.6, "", "", "", 
  "", "", "", "", ""}, {"OWID_KOS", "Europe", "Kosovo", "2020-05-04", 851., 
  28., 12.571, 22., 0., 0.143, 440.3, 14.487, 6.504, 11.383, 0., 0.074, 0.95, 
  "", "", "", "", "", "", "", "", "", "", "", "", "", "", "", "", "", "", "", 
  "", "", "", "", "", "", "", 92.59, 1.932774*^6, 168.155, "", "", "", 
  9795.834, 0.6, "", "", "", "", "", "", "", ""}, 
 {"OWID_KOS", "Europe", "Kosovo", "2020-05-05", 855., 4., 10.714, 26., 4., 
  0.571, 442.369, 2.07, 5.543, 13.452, 2.07, 0.296, 0.95, "", "", "", "", "", 
  "", "", "", "", "", "", "", "", "", "", "", "", "", "", "", "", "", "", "", 
  "", "", 92.59, 1.932774*^6, 168.155, "", "", "", 9795.834, 0.6, "", "", "", 
  "", "", "", "", ""}, {"OWID_KOS", "Europe", "Kosovo", "2020-05-06", 856., 
  1., 9.429, 26., 0., 0.571, 442.887, 0.517, 4.878, 13.452, 0., 0.296, 0.95, 
  "", "", "", "", "", "", "", "", "", "", "", "", "", "", "", "", "", "", "", 
  "", "", "", "", "", "", "", 92.59, 1.932774*^6, 168.155, "", "", "", 
  9795.834, 0.6, "", "", "", "", "", "", "", ""}, 
 {"OWID_KOS", "Europe", "Kosovo", "2020-05-07", 860., 4., 8.714, 26., 0., 
  0.571, 444.956, 2.07, 4.509, 13.452, 0., 0.296, 0.95, "", "", "", "", "", 
  "", "", "", "", "", "", "", "", "", "", "", "", "", "", "", "", "", "", "", 
  "", "", 92.59, 1.932774*^6, 168.155, "", "", "", 9795.834, 0.6, "", "", "", 
  "", "", "", "", ""}, {"OWID_KOS", "Europe", "Kosovo", "2020-05-08", 861., 
  1., 7.857, 27., 1., 0.714, 445.474, 0.517, 4.065, 13.97, 0.517, 0.37, 0.96, 
  "", "", "", "", "", "", "", "", "", "", "", "", "", "", "", "", "", "", "", 
  "", "", "", "", "", "", "", 92.59, 1.932774*^6, 168.155, "", "", "", 
  9795.834, 0.6, "", "", "", "", "", "", "", ""}, 
 {"OWID_KOS", "Europe", "Kosovo", "2020-05-09", 862., 1., 7., 28., 1., 0.857, 
  445.991, 0.517, 3.622, 14.487, 0.517, 0.443, 0.97, "", "", "", "", "", "", 
  "", "", "", "", "", "", "", "", "", "", "", "", "", "", "", "", "", "", "", 
  "", 92.59, 1.932774*^6, 168.155, "", "", "", 9795.834, 0.6, "", "", "", "", 
  "", "", "", ""}, {"OWID_KOS", "Europe", "Kosovo", "2020-05-10", 870., 8., 
  6.714, 28., 0., 0.857, 450.13, 4.139, 3.474, 14.487, 0., 0.443, 0.98, "", 
  "", "", "", "", "", "", "", "", "", "", "", "", "", "", "", "", "", "", "", 
  "", "", "", "", "", "", 92.59, 1.932774*^6, 168.155, "", "", "", 9795.834, 
  0.6, "", "", "", "", "", "", "", ""}, {"OWID_KOS", "Europe", "Kosovo", 
  "2020-05-11", 884., 14., 4.714, 28., 0., 0.857, 457.374, 7.243, 2.439, 
  14.487, 0., 0.443, 1., "", "", "", "", "", "", "", "", "", "", "", "", "", 
  "", "", "", "", "", "", "", "", "", "", "", "", "", 92.59, 1.932774*^6, 
  168.155, "", "", "", 9795.834, 0.6, "", "", "", "", "", "", "", ""}, 
 {"OWID_KOS", "Europe", "Kosovo", "2020-05-12", 895., 11., 5.714, 28., 0., 
  0.286, 463.065, 5.691, 2.957, 14.487, 0., 0.148, 1.01, "", "", "", "", "", 
  "", "", "", "", "", "", "", "", "", "", "", "", "", "", "", "", "", "", "", 
  "", "", 92.59, 1.932774*^6, 168.155, "", "", "", 9795.834, 0.6, "", "", "", 
  "", "", "", "", ""}, {"OWID_KOS", "Europe", "Kosovo", "2020-05-13", 919., 
  24., 9., 29., 1., 0.429, 475.482, 12.417, 4.657, 15.004, 0.517, 0.222, 
  1.02, "", "", "", "", "", "", "", "", "", "", "", "", "", "", "", "", "", 
  "", "", "", "", "", "", "", "", "", 92.59, 1.932774*^6, 168.155, "", "", 
  "", 9795.834, 0.6, "", "", "", "", "", "", "", ""}, 
 {"OWID_KOS", "Europe", "Kosovo", "2020-05-14", 927., 8., 9.571, 29., 0., 
  0.429, 479.622, 4.139, 4.952, 15.004, 0., 0.222, 1.03, "", "", "", "", "", 
  "", "", "", "", "", "", "", "", "", "", "", "", "", "", "", "", "", "", "", 
  "", "", 92.59, 1.932774*^6, 168.155, "", "", "", 9795.834, 0.6, "", "", "", 
  "", "", "", "", ""}, {"OWID_KOS", "Europe", "Kosovo", "2020-05-15", 945., 
  18., 12., 29., 0., 0.286, 488.935, 9.313, 6.209, 15.004, 0., 0.148, 1.03, 
  "", "", "", "", "", "", "", "", "", "", "", "", "", "", "", "", "", "", "", 
  "", "", "", "", "", "", "", 92.59, 1.932774*^6, 168.155, "", "", "", 
  9795.834, 0.6, "", "", "", "", "", "", "", ""}, 
 {"OWID_KOS", "Europe", "Kosovo", "2020-05-16", 955., 10., 13.286, 29., 0., 
  0.143, 494.108, 5.174, 6.874, 15.004, 0., 0.074, 1.04, "", "", "", "", "", 
  "", "", "", "", "", "", "", "", "", "", "", "", "", "", "", "", "", "", "", 
  "", "", 92.59, 1.932774*^6, 168.155, "", "", "", 9795.834, 0.6, "", "", "", 
  "", "", "", "", ""}, {"OWID_KOS", "Europe", "Kosovo", "2020-05-17", 978., 
  23., 15.429, 29., 0., 0.143, 506.008, 11.9, 7.983, 15.004, 0., 0.074, 1.04, 
  "", "", "", "", "", "", "", "", "", "", "", "", "", "", "", "", "", "", "", 
  "", "", "", "", "", "", "", 92.59, 1.932774*^6, 168.155, "", "", "", 
  9795.834, 0.6, "", "", "", "", "", "", "", ""}, 
 {"OWID_KOS", "Europe", "Kosovo", "2020-05-18", 985., 7., 14.429, 29., 0., 
  0.143, 509.63, 3.622, 7.465, 15.004, 0., 0.074, 1.04, "", "", "", "", "", 
  "", "", "", "", "", "", "", "", "", "", "", "", "", "", "", "", "", "", "", 
  "", "", 87.04, 1.932774*^6, 168.155, "", "", "", 9795.834, 0.6, "", "", "", 
  "", "", "", "", ""}, {"OWID_KOS", "Europe", "Kosovo", "2020-05-19", 988., 
  3., 13.286, 29., 0., 0.143, 511.182, 1.552, 6.874, 15.004, 0., 0.074, 1.05, 
  "", "", "", "", "", "", "", "", "", "", "", "", "", "", "", "", "", "", "", 
  "", "", "", "", "", "", "", 87.04, 1.932774*^6, 168.155, "", "", "", 
  9795.834, 0.6, "", "", "", "", "", "", "", ""}, 
 {"OWID_KOS", "Europe", "Kosovo", "2020-05-20", 989., 1., 10., 29., 0., 0., 
  511.7, 0.517, 5.174, 15.004, 0., 0., 1.06, "", "", "", "", "", "", "", "", 
  "", "", "", "", "", "", "", "", "", "", "", "", "", "", "", "", "", "", 
  87.04, 1.932774*^6, 168.155, "", "", "", 9795.834, 0.6, "", "", "", "", "", 
  "", "", ""}, {"OWID_KOS", "Europe", "Kosovo", "2020-05-21", 1003., 14., 
  10.857, 29., 0., 0., 518.943, 7.243, 5.617, 15.004, 0., 0., 1.07, "", "", 
  "", "", "", "", "", "", "", "", "", "", "", "", "", "", "", "", "", "", "", 
  "", "", "", "", "", 87.04, 1.932774*^6, 168.155, "", "", "", 9795.834, 0.6, 
  "", "", "", "", "", "", "", ""}, {"OWID_KOS", "Europe", "Kosovo", 
  "2020-05-22", 1004., 1., 8.429, 29., 0., 0., 519.461, 0.517, 4.361, 15.004, 
  0., 0., 1.08, "", "", "", "", "", "", "", "", "", "", "", "", "", "", "", 
  "", "", "", "", "", "", "", "", "", "", "", 87.04, 1.932774*^6, 168.155, 
  "", "", "", 9795.834, 0.6, "", "", "", "", "", "", "", ""}, 
 {"OWID_KOS", "Europe", "Kosovo", "2020-05-23", 1025., 21., 10., 29., 0., 0., 
  530.326, 10.865, 5.174, 15.004, 0., 0., 1.09, "", "", "", "", "", "", "", 
  "", "", "", "", "", "", "", "", "", "", "", "", "", "", "", "", "", "", "", 
  87.04, 1.932774*^6, 168.155, "", "", "", 9795.834, 0.6, "", "", "", "", "", 
  "", "", ""}, {"OWID_KOS", "Europe", "Kosovo", "2020-05-24", 1032., 7., 
  7.714, 29., 0., 0., 533.948, 3.622, 3.991, 15.004, 0., 0., 1.1, "", "", "", 
  "", "", "", "", "", "", "", "", "", "", "", "", "", "", "", "", "", "", "", 
  "", "", "", "", 87.04, 1.932774*^6, 168.155, "", "", "", 9795.834, 0.6, "", 
  "", "", "", "", "", "", ""}, {"OWID_KOS", "Europe", "Kosovo", "2020-05-25", 
  1038., 6., 7.571, 30., 1., 0.143, 537.052, 3.104, 3.917, 15.522, 0.517, 
  0.074, 1.11, "", "", "", "", "", "", "", "", "", "", "", "", "", "", "", 
  "", "", "", "", "", "", "", "", "", "", "", 87.04, 1.932774*^6, 168.155, 
  "", "", "", 9795.834, 0.6, "", "", "", "", "", "", "", ""}, 
 {"OWID_KOS", "Europe", "Kosovo", "2020-05-26", 1038., 0., 7.143, 30., 0., 
  0.143, 537.052, 0., 3.696, 15.522, 0., 0.074, 1.13, "", "", "", "", "", "", 
  "", "", "", "", "", "", "", "", "", "", "", "", "", "", "", "", "", "", "", 
  "", 87.04, 1.932774*^6, 168.155, "", "", "", 9795.834, 0.6, "", "", "", "", 
  "", "", "", ""}, {"OWID_KOS", "Europe", "Kosovo", "2020-05-27", 1047., 9., 
  8.286, 30., 0., 0.143, 541.708, 4.657, 4.287, 15.522, 0., 0.074, 1.15, "", 
  "", "", "", "", "", "", "", "", "", "", "", "", "", "", "", "", "", "", "", 
  "", "", "", "", "", "", 87.04, 1.932774*^6, 168.155, "", "", "", 9795.834, 
  0.6, "", "", "", "", "", "", "", ""}, {"OWID_KOS", "Europe", "Kosovo", 
  "2020-05-28", 1048., 1., 6.429, 30., 0., 0.143, 542.226, 0.517, 3.326, 
  15.522, 0., 0.074, 1.17, "", "", "", "", "", "", "", "", "", "", "", "", 
  "", "", "", "", "", "", "", "", "", "", "", "", "", "", 87.04, 1.932774*^6, 
  168.155, "", "", "", 9795.834, 0.6, "", "", "", "", "", "", "", ""}, 
 {"OWID_KOS", "Europe", "Kosovo", "2020-05-29", 1052., 4., 6.857, 30., 0., 
  0.143, 544.295, 2.07, 3.548, 15.522, 0., 0.074, 1.19, "", "", "", "", "", 
  "", "", "", "", "", "", "", "", "", "", "", "", "", "", "", "", "", "", "", 
  "", "", 87.04, 1.932774*^6, 168.155, "", "", "", 9795.834, 0.6, "", "", "", 
  "", "", "", "", ""}, {"OWID_KOS", "Europe", "Kosovo", "2020-05-30", 1064., 
  12., 5.571, 30., 0., 0.143, 550.504, 6.209, 2.883, 15.522, 0., 0.074, 1.22, 
  "", "", "", "", "", "", "", "", "", "", "", "", "", "", "", "", "", "", "", 
  "", "", "", "", "", "", "", 87.04, 1.932774*^6, 168.155, "", "", "", 
  9795.834, 0.6, "", "", "", "", "", "", "", ""}, 
 {"OWID_KOS", "Europe", "Kosovo", "2020-05-31", 1070., 6., 5.429, 30., 0., 
  0.143, 553.608, 3.104, 2.809, 15.522, 0., 0.074, 1.24, "", "", "", "", "", 
  "", "", "", "", "", "", "", "", "", "", "", "", "", "", "", "", "", "", "", 
  "", "", 87.04, 1.932774*^6, 168.155, "", "", "", 9795.834, 0.6, "", "", "", 
  "", "", "", "", ""}, {"OWID_KOS", "Europe", "Kosovo", "2020-06-01", 1083., 
  13., 6.429, 30., 0., 0., 560.335, 6.726, 3.326, 15.522, 0., 0., 1.27, "", 
  "", "", "", "", "", "", "", "", "", "", "", "", "", "", "", "", "", "", "", 
  "", "", "", "", "", "", 73.15, 1.932774*^6, 168.155, "", "", "", 9795.834, 
  0.6, "", "", "", "", "", "", "", ""}, {"OWID_KOS", "Europe", "Kosovo", 
  "2020-06-02", 1110., 27., 10.286, 30., 0., 0., 574.304, 13.97, 5.322, 
  15.522, 0., 0., 1.29, "", "", "", "", "", "", "", "", "", "", "", "", "", 
  "", "", "", "", "", "", "", "", "", "", "", "", "", 73.15, 1.932774*^6, 
  168.155, "", "", "", 9795.834, 0.6, "", "", "", "", "", "", "", ""}, 
 {"OWID_KOS", "Europe", "Kosovo", "2020-06-03", 1123., 13., 10.857, 30., 0., 
  0., 581.03, 6.726, 5.617, 15.522, 0., 0., 1.31, "", "", "", "", "", "", "", 
  "", "", "", "", "", "", "", "", "", "", "", "", "", "", "", "", "", "", "", 
  73.15, 1.932774*^6, 168.155, "", "", "", 9795.834, 0.6, "", "", "", "", "", 
  "", "", ""}, {"OWID_KOS", "Europe", "Kosovo", "2020-06-04", 1142., 19., 
  13.429, 30., 0., 0., 590.861, 9.83, 6.948, 15.522, 0., 0., 1.33, "", "", 
  "", "", "", "", "", "", "", "", "", "", "", "", "", "", "", "", "", "", "", 
  "", "", "", "", "", 73.15, 1.932774*^6, 168.155, "", "", "", 9795.834, 0.6, 
  "", "", "", "", "", "", "", ""}, {"OWID_KOS", "Europe", "Kosovo", 
  "2020-06-05", 1147., 5., 13.571, 30., 0., 0., 593.448, 2.587, 7.022, 
  15.522, 0., 0., 1.34, "", "", "", "", "", "", "", "", "", "", "", "", "", 
  "", "", "", "", "", "", "", "", "", "", "", "", "", 73.15, 1.932774*^6, 
  168.155, "", "", "", 9795.834, 0.6, "", "", "", "", "", "", "", ""}, 
 {"OWID_KOS", "Europe", "Kosovo", "2020-06-06", 1158., 11., 13.429, 30., 0., 
  0., 599.139, 5.691, 6.948, 15.522, 0., 0., 1.36, "", "", "", "", "", "", 
  "", "", "", "", "", "", "", "", "", "", "", "", "", "", "", "", "", "", "", 
  "", 73.15, 1.932774*^6, 168.155, "", "", "", 9795.834, 0.6, "", "", "", "", 
  "", "", "", ""}, {"OWID_KOS", "Europe", "Kosovo", "2020-06-07", 1194., 36., 
  17.714, 30., 0., 0., 617.765, 18.626, 9.165, 15.522, 0., 0., 1.38, "", "", 
  "", "", "", "", "", "", "", "", "", "", "", "", "", "", "", "", "", "", "", 
  "", "", "", "", "", 73.15, 1.932774*^6, 168.155, "", "", "", 9795.834, 0.6, 
  "", "", "", "", "", "", "", ""}, {"OWID_KOS", "Europe", "Kosovo", 
  "2020-06-08", 1234., 40., 21.571, 31., 1., 0.143, 638.461, 20.696, 11.161, 
  16.039, 0.517, 0.074, 1.39, "", "", "", "", "", "", "", "", "", "", "", "", 
  "", "", "", "", "", "", "", "", "", "", "", "", "", "", 59.26, 1.932774*^6, 
  168.155, "", "", "", 9795.834, 0.6, "", "", "", "", "", "", "", ""}, 
 {"OWID_KOS", "Europe", "Kosovo", "2020-06-09", 1263., 29., 21.857, 31., 0., 
  0.143, 653.465, 15.004, 11.309, 16.039, 0., 0.074, 1.4, "", "", "", "", "", 
  "", "", "", "", "", "", "", "", "", "", "", "", "", "", "", "", "", "", "", 
  "", "", 59.26, 1.932774*^6, 168.155, "", "", "", 9795.834, 0.6, "", "", "", 
  "", "", "", "", ""}, {"OWID_KOS", "Europe", "Kosovo", "2020-06-10", 1269., 
  6., 20.857, 31., 0., 0.143, 656.569, 3.104, 10.791, 16.039, 0., 0.074, 
  1.41, "", "", "", "", "", "", "", "", "", "", "", "", "", "", "", "", "", 
  "", "", "", "", "", "", "", "", "", 59.26, 1.932774*^6, 168.155, "", "", 
  "", 9795.834, 0.6, "", "", "", "", "", "", "", ""}, 
 {"OWID_KOS", "Europe", "Kosovo", "2020-06-11", 1298., 29., 22.286, 31., 0., 
  0.143, 671.574, 15.004, 11.53, 16.039, 0., 0.074, 1.42, "", "", "", "", "", 
  "", "", "", "", "", "", "", "", "", "", "", "", "", "", "", "", "", "", "", 
  "", "", 59.26, 1.932774*^6, 168.155, "", "", "", 9795.834, 0.6, "", "", "", 
  "", "", "", "", ""}, {"OWID_KOS", "Europe", "Kosovo", "2020-06-12", 1326., 
  28., 25.571, 31., 0., 0.143, 686.061, 14.487, 13.23, 16.039, 0., 0.074, 
  1.43, "", "", "", "", "", "", "", "", "", "", "", "", "", "", "", "", "", 
  "", "", "", "", "", "", "", "", "", 59.26, 1.932774*^6, 168.155, "", "", 
  "", 9795.834, 0.6, "", "", "", "", "", "", "", ""}, 
 {"OWID_KOS", "Europe", "Kosovo", "2020-06-13", 1384., 58., 32.286, 31., 0., 
  0.143, 716.069, 30.009, 16.704, 16.039, 0., 0.074, 1.44, "", "", "", "", 
  "", "", "", "", "", "", "", "", "", "", "", "", "", "", "", "", "", "", "", 
  "", "", "", 59.26, 1.932774*^6, 168.155, "", "", "", 9795.834, 0.6, "", "", 
  "", "", "", "", "", ""}, {"OWID_KOS", "Europe", "Kosovo", "2020-06-14", 
  1437., 53., 34.714, 32., 1., 0.286, 743.491, 27.422, 17.961, 16.557, 0.517, 
  0.148, 1.44, "", "", "", "", "", "", "", "", "", "", "", "", "", "", "", 
  "", "", "", "", "", "", "", "", "", "", "", 59.26, 1.932774*^6, 168.155, 
  "", "", "", 9795.834, 0.6, "", "", "", "", "", "", "", ""}, 
 {"OWID_KOS", "Europe", "Kosovo", "2020-06-15", 1486., 49., 36., 33., 1., 
  0.286, 768.843, 25.352, 18.626, 17.074, 0.517, 0.148, 1.45, "", "", "", "", 
  "", "", "", "", "", "", "", "", "", "", "", "", "", "", "", "", "", "", "", 
  "", "", "", 59.26, 1.932774*^6, 168.155, "", "", "", 9795.834, 0.6, "", "", 
  "", "", "", "", "", ""}, {"OWID_KOS", "Europe", "Kosovo", "2020-06-16", 
  1615., 129., 50.286, 33., 0., 0.286, 835.587, 66.743, 26.017, 17.074, 0., 
  0.148, 1.45, "", "", "", "", "", "", "", "", "", "", "", "", "", "", "", 
  "", "", "", "", "", "", "", "", "", "", "", 59.26, 1.932774*^6, 168.155, 
  "", "", "", 9795.834, 0.6, "", "", "", "", "", "", "", ""}, 
 {"OWID_KOS", "Europe", "Kosovo", "2020-06-17", 1756., 141., 69.571, 34., 1., 
  0.429, 908.539, 72.952, 35.996, 17.591, 0.517, 0.222, 1.44, "", "", "", "", 
  "", "", "", "", "", "", "", "", "", "", "", "", "", "", "", "", "", "", "", 
  "", "", "", 59.26, 1.932774*^6, 168.155, "", "", "", 9795.834, 0.6, "", "", 
  "", "", "", "", "", ""}, {"OWID_KOS", "Europe", "Kosovo", "2020-06-18", 
  1833., 77., 76.429, 34., 0., 0.429, 948.378, 39.839, 39.543, 17.591, 0., 
  0.222, 1.42, "", "", "", "", "", "", "", "", "", "", "", "", "", "", "", 
  "", "", "", "", "", "", "", "", "", "", "", 59.26, 1.932774*^6, 168.155, 
  "", "", "", 9795.834, 0.6, "", "", "", "", "", "", "", ""}, 
 {"OWID_KOS", "Europe", "Kosovo", "2020-06-19", 1916., 83., 84.286, 34., 0., 
  0.429, 991.321, 42.943, 43.609, 17.591, 0., 0.222, 1.41, "", "", "", "", 
  "", "", "", "", "", "", "", "", "", "", "", "", "", "", "", "", "", "", "", 
  "", "", "", 59.26, 1.932774*^6, 168.155, "", "", "", 9795.834, 0.6, "", "", 
  "", "", "", "", "", ""}, {"OWID_KOS", "Europe", "Kosovo", "2020-06-20", 
  1998., 82., 87.714, 34., 0., 0.429, 1033.747, 42.426, 45.383, 17.591, 0., 
  0.222, 1.39, "", "", "", "", "", "", "", "", "", "", "", "", "", "", "", 
  "", "", "", "", "", "", "", "", "", "", "", 59.26, 1.932774*^6, 168.155, 
  "", "", "", 9795.834, 0.6, "", "", "", "", "", "", "", ""}, 
 {"OWID_KOS", "Europe", "Kosovo", "2020-06-21", 2073., 75., 90.857, 35., 1., 
  0.429, 1072.552, 38.804, 47.009, 18.109, 0.517, 0.222, 1.37, "", "", "", 
  "", "", "", "", "", "", "", "", "", "", "", "", "", "", "", "", "", "", "", 
  "", "", "", "", 59.26, 1.932774*^6, 168.155, "", "", "", 9795.834, 0.6, "", 
  "", "", "", "", "", "", ""}, {"OWID_KOS", "Europe", "Kosovo", "2020-06-22", 
  2169., 96., 97.571, 36., 1., 0.429, 1122.221, 49.67, 50.483, 18.626, 0.517, 
  0.222, 1.36, "", "", "", "", "", "", "", "", "", "", "", "", "", "", "", 
  "", "", "", "", "", "", "", "", "", "", "", 59.26, 1.932774*^6, 168.155, 
  "", "", "", 9795.834, 0.6, "", "", "", "", "", "", "", ""}, 
 {"OWID_KOS", "Europe", "Kosovo", "2020-06-23", 2216., 47., 85.857, 37., 1., 
  0.571, 1146.539, 24.317, 44.422, 19.143, 0.517, 0.296, 1.35, "", "", "", 
  "", "", "", "", "", "", "", "", "", "", "", "", "", "", "", "", "", "", "", 
  "", "", "", "", 59.26, 1.932774*^6, 168.155, "", "", "", 9795.834, 0.6, "", 
  "", "", "", "", "", "", ""}, {"OWID_KOS", "Europe", "Kosovo", "2020-06-24", 
  2268., 52., 73.143, 38., 1., 0.571, 1173.443, 26.904, 37.843, 19.661, 
  0.517, 0.296, 1.34, "", "", "", "", "", "", "", "", "", "", "", "", "", "", 
  "", "", "", "", "", "", "", "", "", "", "", "", 59.26, 1.932774*^6, 
  168.155, "", "", "", 9795.834, 0.6, "", "", "", "", "", "", "", ""}, 
 {"OWID_KOS", "Europe", "Kosovo", "2020-06-25", 2363., 95., 75.714, 40., 2., 
  0.857, 1222.595, 49.152, 39.174, 20.696, 1.035, 0.443, 1.33, "", "", "", 
  "", "", "", "", "", "", "", "", "", "", "", "", "", "", "", "", "", "", "", 
  "", "", "", "", 59.26, 1.932774*^6, 168.155, "", "", "", 9795.834, 0.6, "", 
  "", "", "", "", "", "", ""}, {"OWID_KOS", "Europe", "Kosovo", "2020-06-26", 
  2432., 69., 73.714, 42., 2., 1.143, 1258.295, 35.7, 38.139, 21.73, 1.035, 
  0.591, 1.33, "", "", "", "", "", "", "", "", "", "", "", "", "", "", "", 
  "", "", "", "", "", "", "", "", "", "", "", 59.26, 1.932774*^6, 168.155, 
  "", "", "", 9795.834, 0.6, "", "", "", "", "", "", "", ""}, 
 {"OWID_KOS", "Europe", "Kosovo", "2020-06-27", 2494., 62., 70.857, 44., 2., 
  1.429, 1290.373, 32.078, 36.661, 22.765, 1.035, 0.739, 1.32, "", "", "", 
  "", "", "", "", "", "", "", "", "", "", "", "", "", "", "", "", "", "", "", 
  "", "", "", "", 59.26, 1.932774*^6, 168.155, "", "", "", 9795.834, 0.6, "", 
  "", "", "", "", "", "", ""}, {"OWID_KOS", "Europe", "Kosovo", "2020-06-28", 
  2590., 96., 73.857, 48., 4., 1.857, 1340.043, 49.67, 38.213, 24.835, 2.07, 
  0.961, 1.31, "", "", "", "", "", "", "", "", "", "", "", "", "", "", "", 
  "", "", "", "", "", "", "", "", "", "", "", 59.26, 1.932774*^6, 168.155, 
  "", "", "", 9795.834, 0.6, "", "", "", "", "", "", "", ""}, 
 {"OWID_KOS", "Europe", "Kosovo", "2020-06-29", 2677., 87., 72.571, 49., 1., 
  1.857, 1385.056, 45.013, 37.548, 25.352, 0.517, 0.961, 1.31, "", "", "", 
  "", "", "", "", "", "", "", "", "", "", "", "", "", "", "", "", "", "", "", 
  "", "", "", "", 59.26, 1.932774*^6, 168.155, "", "", "", 9795.834, 0.6, "", 
  "", "", "", "", "", "", ""}, {"OWID_KOS", "Europe", "Kosovo", "2020-06-30", 
  2799., 122., 83.286, 49., 0., 1.714, 1448.178, 63.122, 43.091, 25.352, 0., 
  0.887, 1.31, "", "", "", "", "", "", "", "", "", "", "", "", "", "", "", 
  "", "", "", "", "", "", "", "", "", "", "", 59.26, 1.932774*^6, 168.155, 
  "", "", "", 9795.834, 0.6, "", "", "", "", "", "", "", ""}, 
 {"OWID_KOS", "Europe", "Kosovo", "2020-07-01", 2878., 79., 87.143, 51., 2., 
  1.857, 1489.051, 40.874, 45.087, 26.387, 1.035, 0.961, 1.3, "", "", "", "", 
  "", "", "", "", "", "", "", "", "", "", "", "", "", "", "", "", "", "", "", 
  "", "", "", 59.26, 1.932774*^6, 168.155, "", "", "", 9795.834, 0.6, "", "", 
  "", "", "", "", "", ""}, {"OWID_KOS", "Europe", "Kosovo", "2020-07-02", 
  2991., 113., 89.714, 54., 3., 2., 1547.517, 58.465, 46.417, 27.939, 1.552, 
  1.035, 1.3, "", "", "", "", "", "", "", "", "", "", "", "", "", "", "", "", 
  "", "", "", "", "", "", "", "", "", "", 59.26, 1.932774*^6, 168.155, "", 
  "", "", 9795.834, 0.6, "", "", "", "", "", "", "", ""}, 
 {"OWID_KOS", "Europe", "Kosovo", "2020-07-03", 3064., 73., 90.286, 55., 1., 
  1.857, 1585.286, 37.77, 46.713, 28.457, 0.517, 0.961, 1.29, "", "", "", "", 
  "", "", "", "", "", "", "", "", "", "", "", "", "", "", "", "", "", "", "", 
  "", "", "", 59.26, 1.932774*^6, 168.155, "", "", "", 9795.834, 0.6, "", "", 
  "", "", "", "", "", ""}, {"OWID_KOS", "Europe", "Kosovo", "2020-07-04", 
  3178., 114., 97.714, 58., 3., 2., 1644.269, 58.983, 50.556, 30.009, 1.552, 
  1.035, 1.29, "", "", "", "", "", "", "", "", "", "", "", "", "", "", "", 
  "", "", "", "", "", "", "", "", "", "", "", 59.26, 1.932774*^6, 168.155, 
  "", "", "", 9795.834, 0.6, "", "", "", "", "", "", "", ""}, 
 {"OWID_KOS", "Europe", "Kosovo", "2020-07-05", 3356., 178., 109.429, 66., 
  8., 2.571, 1736.364, 92.096, 56.617, 34.148, 4.139, 1.33, 1.29, "", "", "", 
  "", "", "", "", "", "", "", "", "", "", "", "", "", "", "", "", "", "", "", 
  "", "", "", "", 59.26, 1.932774*^6, 168.155, "", "", "", 9795.834, 0.6, "", 
  "", "", "", "", "", "", ""}, {"OWID_KOS", "Europe", "Kosovo", "2020-07-06", 
  3508., 152., 118.714, 75., 9., 3.714, 1815.008, 78.643, 61.422, 38.804, 
  4.657, 1.922, 1.28, "", "", "", "", "", "", "", "", "", "", "", "", "", "", 
  "", "", "", "", "", "", "", "", "", "", "", "", 54.63, 1.932774*^6, 
  168.155, "", "", "", 9795.834, 0.6, "", "", "", "", "", "", "", ""}, 
 {"OWID_KOS", "Europe", "Kosovo", "2020-07-07", 3703., 195., 129.143, 79., 
  4., 4.286, 1915.899, 100.891, 66.817, 40.874, 2.07, 2.217, 1.28, "", "", 
  "", "", "", "", "", "", "", "", "", "", "", "", "", "", "", "", "", "", "", 
  "", "", "", "", "", 54.63, 1.932774*^6, 168.155, "", "", "", 9795.834, 0.6, 
  "", "", "", "", "", "", "", ""}, {"OWID_KOS", "Europe", "Kosovo", 
  "2020-07-08", 3886., 183., 144., 82., 3., 4.429, 2010.582, 94.683, 74.504, 
  42.426, 1.552, 2.291, 1.27, "", "", "", "", "", "", "", "", "", "", "", "", 
  "", "", "", "", "", "", "", "", "", "", "", "", "", "", 54.63, 1.932774*^6, 
  168.155, "", "", "", 9795.834, 0.6, "", "", "", "", "", "", "", ""}, 
 {"OWID_KOS", "Europe", "Kosovo", "2020-07-09", 4100., 214., 158.429, 86., 
  4., 4.571, 2121.303, 110.722, 81.97, 44.496, 2.07, 2.365, 1.26, "", "", "", 
  "", "", "", "", "", "", "", "", "", "", "", "", "", "", "", "", "", "", "", 
  "", "", "", "", 54.63, 1.932774*^6, 168.155, "", "", "", 9795.834, 0.6, "", 
  "", "", "", "", "", "", ""}, {"OWID_KOS", "Europe", "Kosovo", "2020-07-10", 
  4307., 207., 177.571, 94., 8., 5.571, 2228.403, 107.1, 91.874, 48.635, 
  4.139, 2.883, 1.25, "", "", "", "", "", "", "", "", "", "", "", "", "", "", 
  "", "", "", "", "", "", "", "", "", "", "", "", 54.63, 1.932774*^6, 
  168.155, "", "", "", 9795.834, 0.6, "", "", "", "", "", "", "", ""}, 
 {"OWID_KOS", "Europe", "Kosovo", "2020-07-11", 4512., 205., 190.571, 97., 
  3., 5.571, 2334.468, 106.065, 98.6, 50.187, 1.552, 2.883, 1.24, "", "", "", 
  "", "", "", "", "", "", "", "", "", "", "", "", "", "", "", "", "", "", "", 
  "", "", "", "", 54.63, 1.932774*^6, 168.155, "", "", "", 9795.834, 0.6, "", 
  "", "", "", "", "", "", ""}, {"OWID_KOS", "Europe", "Kosovo", "2020-07-12", 
  4715., 203., 194.143, 101., 4., 5., 2439.499, 105.03, 100.448, 52.256, 
  2.07, 2.587, 1.22, "", "", "", "", "", "", "", "", "", "", "", "", "", "", 
  "", "", "", "", "", "", "", "", "", "", "", "", 54.63, 1.932774*^6, 
  168.155, "", "", "", 9795.834, 0.6, "", "", "", "", "", "", "", ""}, 
 {"OWID_KOS", "Europe", "Kosovo", "2020-07-13", 4931., 216., 203.286, 102., 
  1., 3.857, 2551.255, 111.756, 105.178, 52.774, 0.517, 1.996, 1.21, "", "", 
  "", "", "", "", "", "", "", "", "", "", "", "", "", "", "", "", "", "", "", 
  "", "", "", "", "", 54.63, 1.932774*^6, 168.155, "", "", "", 9795.834, 0.6, 
  "", "", "", "", "", "", "", ""}, {"OWID_KOS", "Europe", "Kosovo", 
  "2020-07-14", 5118., 187., 202.143, 108., 6., 4.143, 2648.007, 96.752, 
  104.587, 55.878, 3.104, 2.143, 1.2, "", "", "", "", "", "", "", "", "", "", 
  "", "", "", "", "", "", "", "", "", "", "", "", "", "", "", "", 54.63, 
  1.932774*^6, 168.155, "", "", "", 9795.834, 0.6, "", "", "", "", "", "", 
  "", ""}, {"OWID_KOS", "Europe", "Kosovo", "2020-07-15", 5237., 119., 193., 
  112., 4., 4.286, 2709.577, 61.57, 99.856, 57.948, 2.07, 2.217, 1.18, "", 
  "", "", "", "", "", "", "", "", "", "", "", "", "", "", "", "", "", "", "", 
  "", "", "", "", "", "", 54.63, 1.932774*^6, 168.155, "", "", "", 9795.834, 
  0.6, "", "", "", "", "", "", "", ""}, {"OWID_KOS", "Europe", "Kosovo", 
  "2020-07-16", 5369., 132., 181.286, 118., 6., 4.571, 2777.873, 68.296, 
  93.796, 61.052, 3.104, 2.365, 1.17, "", "", "", "", "", "", "", "", "", "", 
  "", "", "", "", "", "", "", "", "", "", "", "", "", "", "", "", 54.63, 
  1.932774*^6, 168.155, "", "", "", 9795.834, 0.6, "", "", "", "", "", "", 
  "", ""}, {"OWID_KOS", "Europe", "Kosovo", "2020-07-17", 5472., 103., 
  166.429, 124., 6., 4.286, 2831.164, 53.291, 86.109, 64.156, 3.104, 2.217, 
  1.16, "", "", "", "", "", "", "", "", "", "", "", "", "", "", "", "", "", 
  "", "", "", "", "", "", "", "", "", 54.63, 1.932774*^6, 168.155, "", "", 
  "", 9795.834, 0.6, "", "", "", "", "", "", "", ""}, 
 {"OWID_KOS", "Europe", "Kosovo", "2020-07-18", 5617., 145., 157.857, 130., 
  6., 4.714, 2906.186, 75.022, 81.674, 67.261, 3.104, 2.439, 1.16, "", "", 
  "", "", "", "", "", "", "", "", "", "", "", "", "", "", "", "", "", "", "", 
  "", "", "", "", "", 54.63, 1.932774*^6, 168.155, "", "", "", 9795.834, 0.6, 
  "", "", "", "", "", "", "", ""}, {"OWID_KOS", "Europe", "Kosovo", 
  "2020-07-19", 5735., 118., 145.714, 135., 5., 4.857, 2967.238, 61.052, 
  75.391, 69.848, 2.587, 2.513, 1.15, "", "", "", "", "", "", "", "", "", "", 
  "", "", "", "", "", "", "", "", "", "", "", "", "", "", "", "", 54.63, 
  1.932774*^6, 168.155, "", "", "", 9795.834, 0.6, "", "", "", "", "", "", 
  "", ""}, {"OWID_KOS", "Europe", "Kosovo", "2020-07-20", 5877., 142., 
  135.143, 139., 4., 5.286, 3040.707, 73.47, 69.922, 71.917, 2.07, 2.735, 
  1.15, "", "", "", "", "", "", "", "", "", "", "", "", "", "", "", "", "", 
  "", "", "", "", "", "", "", "", "", 54.63, 1.932774*^6, 168.155, "", "", 
  "", 9795.834, 0.6, "", "", "", "", "", "", "", ""}, 
 {"OWID_KOS", "Europe", "Kosovo", "2020-07-21", 6045., 168., 132.429, 144., 
  5., 5.143, 3127.629, 86.922, 68.517, 74.504, 2.587, 2.661, 1.14, "", "", 
  "", "", "", "", "", "", "", "", "", "", "", "", "", "", "", "", "", "", "", 
  "", "", "", "", "", 54.63, 1.932774*^6, 168.155, "", "", "", 9795.834, 0.6, 
  "", "", "", "", "", "", "", ""}, {"OWID_KOS", "Europe", "Kosovo", 
  "2020-07-22", 6286., 241., 149.857, 150., 6., 5.429, 3252.32, 124.691, 
  77.535, 77.609, 3.104, 2.809, 1.14, "", "", "", "", "", "", "", "", "", "", 
  "", "", "", "", "", "", "", "", "", "", "", "", "", "", "", "", 54.63, 
  1.932774*^6, 168.155, "", "", "", 9795.834, 0.6, "", "", "", "", "", "", 
  "", ""}, {"OWID_KOS", "Europe", "Kosovo", "2020-07-23", 6467., 181., 
  156.857, 158., 8., 5.714, 3345.968, 93.648, 81.156, 81.748, 4.139, 2.957, 
  1.14, "", "", "", "", "", "", "", "", "", "", "", "", "", "", "", "", "", 
  "", "", "", "", "", "", "", "", "", 54.63, 1.932774*^6, 168.155, "", "", 
  "", 9795.834, 0.6, "", "", "", "", "", "", "", ""}, 
 {"OWID_KOS", "Europe", "Kosovo", "2020-07-24", 6680., 213., 172.571, 164., 
  6., 5.714, 3456.172, 110.204, 89.287, 84.852, 3.104, 2.957, 1.13, "", "", 
  "", "", "", "", "", "", "", "", "", "", "", "", "", "", "", "", "", "", "", 
  "", "", "", "", "", 54.63, 1.932774*^6, 168.155, "", "", "", 9795.834, 0.6, 
  "", "", "", "", "", "", "", ""}, {"OWID_KOS", "Europe", "Kosovo", 
  "2020-07-25", 6917., 237., 185.714, 169., 5., 5.571, 3578.794, 122.622, 
  96.087, 87.439, 2.587, 2.883, 1.13, "", "", "", "", "", "", "", "", "", "", 
  "", "", "", "", "", "", "", "", "", "", "", "", "", "", "", "", 54.63, 
  1.932774*^6, 168.155, "", "", "", 9795.834, 0.6, "", "", "", "", "", "", 
  "", ""}, {"OWID_KOS", "Europe", "Kosovo", "2020-07-26", 7137., 220., 
  200.286, 177., 8., 6., 3692.62, 113.826, 103.626, 91.578, 4.139, 3.104, 
  1.12, "", "", "", "", "", "", "", "", "", "", "", "", "", "", "", "", "", 
  "", "", "", "", "", "", "", "", "", 54.63, 1.932774*^6, 168.155, "", "", 
  "", 9795.834, 0.6, "", "", "", "", "", "", "", ""}, 
 {"OWID_KOS", "Europe", "Kosovo", "2020-07-27", 7413., 276., 219.429, 185., 
  8., 6.571, 3835.42, 142.8, 113.53, 95.717, 4.139, 3.4, 1.11, "", "", "", 
  "", "", "", "", "", "", "", "", "", "", "", "", "", "", "", "", "", "", "", 
  "", "", "", "", 54.63, 1.932774*^6, 168.155, "", "", "", 9795.834, 0.6, "", 
  "", "", "", "", "", "", ""}, {"OWID_KOS", "Europe", "Kosovo", "2020-07-28", 
  7652., 239., 229.571, 192., 7., 6.857, 3959.076, 123.656, 118.778, 99.339, 
  3.622, 3.548, 1.1, "", "", "", "", "", "", "", "", "", "", "", "", "", "", 
  "", "", "", "", "", "", "", "", "", "", "", "", 64.81, 1.932774*^6, 
  168.155, "", "", "", 9795.834, 0.6, "", "", "", "", "", "", "", ""}, 
 {"OWID_KOS", "Europe", "Kosovo", "2020-07-29", 7846., 194., 222.857, 196., 
  4., 6.571, 4059.45, 100.374, 115.304, 101.409, 2.07, 3.4, 1.09, "", "", "", 
  "", "", "", "", "", "", "", "", "", "", "", "", "", "", "", "", "", "", "", 
  "", "", "", "", 67.59, 1.932774*^6, 168.155, "", "", "", 9795.834, 0.6, "", 
  "", "", "", "", "", "", ""}, {"OWID_KOS", "Europe", "Kosovo", "2020-07-30", 
  8104., 258., 233.857, 212., 16., 7.714, 4192.937, 133.487, 120.996, 
  109.687, 8.278, 3.991, 1.09, "", "", "", "", "", "", "", "", "", "", "", 
  "", "", "", "", "", "", "", "", "", "", "", "", "", "", "", 70.37, 
  1.932774*^6, 168.155, "", "", "", 9795.834, 0.6, "", "", "", "", "", "", 
  "", ""}, {"OWID_KOS", "Europe", "Kosovo", "2020-07-31", 8330., 226., 
  235.714, 227., 15., 9., 4309.868, 116.93, 121.956, 117.448, 7.761, 4.657, 
  1.08, "", "", "", "", "", "", "", "", "", "", "", "", "", "", "", "", "", 
  "", "", "", "", "", "", "", "", "", 75., 1.932774*^6, 168.155, "", "", "", 
  9795.834, 0.6, "", "", "", "", "", "", "", ""}, 
 {"OWID_KOS", "Europe", "Kosovo", "2020-08-01", 8554., 224., 233.857, 236., 
  9., 9.571, 4425.763, 115.896, 120.996, 122.104, 4.657, 4.952, 1.07, "", "", 
  "", "", "", "", "", "", "", "", "", "", "", "", "", "", "", "", "", "", "", 
  "", "", "", "", "", 75., 1.932774*^6, 168.155, "", "", "", 9795.834, 0.6, 
  "", "", "", "", "", "", "", ""}, {"OWID_KOS", "Europe", "Kosovo", 
  "2020-08-02", 8799., 245., 237.429, 249., 13., 10.286, 4552.524, 126.761, 
  122.843, 128.83, 6.726, 5.322, 1.06, "", "", "", "", "", "", "", "", "", 
  "", "", "", "", "", "", "", "", "", "", "", "", "", "", "", "", "", 75., 
  1.932774*^6, 168.155, "", "", "", 9795.834, 0.6, "", "", "", "", "", "", 
  "", ""}, {"OWID_KOS", "Europe", "Kosovo", "2020-08-03", 9049., 250., 
  233.714, 256., 7., 10.143, 4681.872, 129.348, 120.922, 132.452, 3.622, 
  5.248, 1.05, "", "", "", "", "", "", "", "", "", "", "", "", "", "", "", 
  "", "", "", "", "", "", "", "", "", "", "", 75., 1.932774*^6, 168.155, "", 
  "", "", 9795.834, 0.6, "", "", "", "", "", "", "", ""}, 
 {"OWID_KOS", "Europe", "Kosovo", "2020-08-04", 9274., 225., 231.714, 269., 
  13., 11., 4798.285, 116.413, 119.887, 139.178, 6.726, 5.691, 1.04, "", "", 
  "", "", "", "", "", "", "", "", "", "", "", "", "", "", "", "", "", "", "", 
  "", "", "", "", "", 75., 1.932774*^6, 168.155, "", "", "", 9795.834, 0.6, 
  "", "", "", "", "", "", "", ""}, {"OWID_KOS", "Europe", "Kosovo", 
  "2020-08-05", 9492., 218., 235.143, 284., 15., 12.571, 4911.076, 112.791, 
  121.661, 146.939, 7.761, 6.504, 1.03, "", "", "", "", "", "", "", "", "", 
  "", "", "", "", "", "", "", "", "", "", "", "", "", "", "", "", "", 75., 
  1.932774*^6, 168.155, "", "", "", 9795.834, 0.6, "", "", "", "", "", "", 
  "", ""}, {"OWID_KOS", "Europe", "Kosovo", "2020-08-06", 9688., 196., 
  226.286, 300., 16., 12.571, 5012.485, 101.409, 117.078, 155.217, 8.278, 
  6.504, 1.02, "", "", "", "", "", "", "", "", "", "", "", "", "", "", "", 
  "", "", "", "", "", "", "", "", "", "", "", 75., 1.932774*^6, 168.155, "", 
  "", "", 9795.834, 0.6, "", "", "", "", "", "", "", ""}, 
 {"OWID_KOS", "Europe", "Kosovo", "2020-08-07", 9869., 181., 219.857, 303., 
  3., 10.857, 5106.132, 93.648, 113.752, 156.769, 1.552, 5.617, 1.01, "", "", 
  "", "", "", "", "", "", "", "", "", "", "", "", "", "", "", "", "", "", "", 
  "", "", "", "", "", 75., 1.932774*^6, 168.155, "", "", "", 9795.834, 0.6, 
  "", "", "", "", "", "", "", ""}, {"OWID_KOS", "Europe", "Kosovo", 
  "2020-08-08", 10059., 190., 215., 316., 13., 11.429, 5204.437, 98.304, 
  111.239, 163.496, 6.726, 5.913, 1., "", "", "", "", "", "", "", "", "", "", 
  "", "", "", "", "", "", "", "", "", "", "", "", "", "", "", "", 75., 
  1.932774*^6, 168.155, "", "", "", 9795.834, 0.6, "", "", "", "", "", "", 
  "", ""}, {"OWID_KOS", "Europe", "Kosovo", "2020-08-09", 10247., 188., 
  206.857, 328., 12., 11.286, 5301.706, 97.27, 107.026, 169.704, 6.209, 
  5.839, 0.99, "", "", "", "", "", "", "", "", "", "", "", "", "", "", "", 
  "", "", "", "", "", "", "", "", "", "", "", 75., 1.932774*^6, 168.155, "", 
  "", "", 9795.834, 0.6, "", "", "", "", "", "", "", ""}, 
 {"OWID_KOS", "Europe", "Kosovo", "2020-08-10", 10419., 172., 195.714, 341., 
  13., 12.143, 5390.698, 88.991, 101.261, 176.43, 6.726, 6.283, 0.98, "", "", 
  "", "", "", "", "", "", "", "", "", "", "", "", "", "", "", "", "", "", "", 
  "", "", "", "", "", 75., 1.932774*^6, 168.155, "", "", "", 9795.834, 0.6, 
  "", "", "", "", "", "", "", ""}, {"OWID_KOS", "Europe", "Kosovo", 
  "2020-08-11", 10590., 171., 188., 354., 13., 12.143, 5479.171, 88.474, 
  97.27, 183.156, 6.726, 6.283, 0.98, "", "", "", "", "", "", "", "", "", "", 
  "", "", "", "", "", "", "", "", "", "", "", "", "", "", "", "", 75., 
  1.932774*^6, 168.155, "", "", "", 9795.834, 0.6, "", "", "", "", "", "", 
  "", ""}, {"OWID_KOS", "Europe", "Kosovo", "2020-08-12", 10795., 205., 
  186.143, 365., 11., 11.571, 5585.237, 106.065, 96.309, 188.848, 5.691, 
  5.987, 0.97, "", "", "", "", "", "", "", "", "", "", "", "", "", "", "", 
  "", "", "", "", "", "", "", "", "", "", "", 75., 1.932774*^6, 168.155, "", 
  "", "", 9795.834, 0.6, "", "", "", "", "", "", "", ""}, 
 {"OWID_KOS", "Europe", "Kosovo", "2020-08-13", 10988., 193., 185.714, 373., 
  8., 10.429, 5685.093, 99.856, 96.087, 192.987, 4.139, 5.396, 0.97, "", "", 
  "", "", "", "", "", "", "", "", "", "", "", "", "", "", "", "", "", "", "", 
  "", "", "", "", "", 75., 1.932774*^6, 168.155, "", "", "", 9795.834, 0.6, 
  "", "", "", "", "", "", "", ""}, {"OWID_KOS", "Europe", "Kosovo", 
  "2020-08-14", 11130., 142., 180.143, 381., 8., 11.143, 5758.563, 73.47, 
  93.204, 197.126, 4.139, 5.765, 0.96, "", "", "", "", "", "", "", "", "", 
  "", "", "", "", "", "", "", "", "", "", "", "", "", "", "", "", "", 75., 
  1.932774*^6, 168.155, "", "", "", 9795.834, 0.6, "", "", "", "", "", "", 
  "", ""}, {"OWID_KOS", "Europe", "Kosovo", "2020-08-15", 11275., 145., 
  173.714, 390., 9., 10.571, 5833.584, 75.022, 89.878, 201.783, 4.657, 5.47, 
  0.95, "", "", "", "", "", "", "", "", "", "", "", "", "", "", "", "", "", 
  "", "", "", "", "", "", "", "", "", 75., 1.932774*^6, 168.155, "", "", "", 
  9795.834, 0.6, "", "", "", "", "", "", "", ""}, 
 {"OWID_KOS", "Europe", "Kosovo", "2020-08-16", 11416., 141., 167., 401., 
  11., 10.429, 5906.536, 72.952, 86.404, 207.474, 5.691, 5.396, 0.95, "", "", 
  "", "", "", "", "", "", "", "", "", "", "", "", "", "", "", "", "", "", "", 
  "", "", "", "", "", 75., 1.932774*^6, 168.155, "", "", "", 9795.834, 0.6, 
  "", "", "", "", "", "", "", ""}, {"OWID_KOS", "Europe", "Kosovo", 
  "2020-08-17", 11545., 129., 160.857, 410., 9., 9.857, 5973.28, 66.743, 
  83.226, 212.13, 4.657, 5.1, 0.94, "", "", "", "", "", "", "", "", "", "", 
  "", "", "", "", "", "", "", "", "", "", "", "", "", "", "", "", 75., 
  1.932774*^6, 168.155, "", "", "", 9795.834, 0.6, "", "", "", "", "", "", 
  "", ""}, {"OWID_KOS", "Europe", "Kosovo", "2020-08-18", 11686., 141., 
  156.571, 416., 6., 8.857, 6046.232, 72.952, 81.009, 215.235, 3.104, 4.583, 
  0.94, "", "", "", "", "", "", "", "", "", "", "", "", "", "", "", "", "", 
  "", "", "", "", "", "", "", "", "", 75., 1.932774*^6, 168.155, "", "", "", 
  9795.834, 0.6, "", "", "", "", "", "", "", ""}, 
 {"OWID_KOS", "Europe", "Kosovo", "2020-08-19", 11848., 162., 150.429, 425., 
  9., 8.571, 6130.049, 83.817, 77.83, 219.891, 4.657, 4.435, 0.94, "", "", 
  "", "", "", "", "", "", "", "", "", "", "", "", "", "", "", "", "", "", "", 
  "", "", "", "", "", 75., 1.932774*^6, 168.155, "", "", "", 9795.834, 0.6, 
  "", "", "", "", "", "", "", ""}, {"OWID_KOS", "Europe", "Kosovo", 
  "2020-08-20", 12006., 158., 145.429, 438., 13., 9.286, 6211.797, 81.748, 
  75.243, 226.617, 6.726, 4.804, 0.94, "", "", "", "", "", "", "", "", "", 
  "", "", "", "", "", "", "", "", "", "", "", "", "", "", "", "", "", 75., 
  1.932774*^6, 168.155, "", "", "", 9795.834, 0.6, "", "", "", "", "", "", 
  "", ""}, {"OWID_KOS", "Europe", "Kosovo", "2020-08-21", 12168., 162., 
  148.286, 448., 10., 9.571, 6295.614, 83.817, 76.722, 231.791, 5.174, 4.952, 
  0.93, "", "", "", "", "", "", "", "", "", "", "", "", "", "", "", "", "", 
  "", "", "", "", "", "", "", "", "", 75., 1.932774*^6, 168.155, "", "", "", 
  9795.834, 0.6, "", "", "", "", "", "", "", ""}, 
 {"OWID_KOS", "Europe", "Kosovo", "2020-08-22", 12337., 169., 151.714, 457., 
  9., 9.571, 6383.054, 87.439, 78.496, 236.448, 4.657, 4.952, 0.93, "", "", 
  "", "", "", "", "", "", "", "", "", "", "", "", "", "", "", "", "", "", "", 
  "", "", "", "", "", 75., 1.932774*^6, 168.155, "", "", "", 9795.834, 0.6, 
  "", "", "", "", "", "", "", ""}, {"OWID_KOS", "Europe", "Kosovo", 
  "2020-08-23", 12448., 111., 147.429, 467., 10., 9.429, 6440.484, 57.43, 
  76.278, 241.622, 5.174, 4.878, 0.92, "", "", "", "", "", "", "", "", "", 
  "", "", "", "", "", "", "", "", "", "", "", "", "", "", "", "", "", 75., 
  1.932774*^6, 168.155, "", "", "", 9795.834, 0.6, "", "", "", "", "", "", 
  "", ""}, {"OWID_KOS", "Europe", "Kosovo", "2020-08-24", 12547., 99., 
  143.143, 480., 13., 10., 6491.706, 51.222, 74.061, 248.348, 6.726, 5.174, 
  0.92, "", "", "", "", "", "", "", "", "", "", "", "", "", "", "", "", "", 
  "", "", "", "", "", "", "", "", "", 75., 1.932774*^6, 168.155, "", "", "", 
  9795.834, 0.6, "", "", "", "", "", "", "", ""}, 
 {"OWID_KOS", "Europe", "Kosovo", "2020-08-25", 12683., 136., 142.429, 488., 
  8., 10.286, 6562.071, 70.365, 73.691, 252.487, 4.139, 5.322, 0.92, "", "", 
  "", "", "", "", "", "", "", "", "", "", "", "", "", "", "", "", "", "", "", 
  "", "", "", "", "", 75., 1.932774*^6, 168.155, "", "", "", 9795.834, 0.6, 
  "", "", "", "", "", "", "", ""}, {"OWID_KOS", "Europe", "Kosovo", 
  "2020-08-26", 12840., 157., 141.714, 492., 4., 9.571, 6643.301, 81.23, 
  73.322, 254.556, 2.07, 4.952, 0.92, "", "", "", "", "", "", "", "", "", "", 
  "", "", "", "", "", "", "", "", "", "", "", "", "", "", "", "", 75., 
  1.932774*^6, 168.155, "", "", "", 9795.834, 0.6, "", "", "", "", "", "", 
  "", ""}, {"OWID_KOS", "Europe", "Kosovo", "2020-08-27", 12981., 141., 
  139.286, 498., 6., 8.571, 6716.253, 72.952, 72.065, 257.661, 3.104, 4.435, 
  0.92, "", "", "", "", "", "", "", "", "", "", "", "", "", "", "", "", "", 
  "", "", "", "", "", "", "", "", "", 75., 1.932774*^6, 168.155, "", "", "", 
  9795.834, 0.6, "", "", "", "", "", "", "", ""}, 
 {"OWID_KOS", "Europe", "Kosovo", "2020-08-28", 13100., 119., 133.143, 499., 
  1., 7.286, 6777.823, 61.57, 68.887, 258.178, 0.517, 3.77, 0.91, "", "", "", 
  "", "", "", "", "", "", "", "", "", "", "", "", "", "", "", "", "", "", "", 
  "", "", "", "", 63.89, 1.932774*^6, 168.155, "", "", "", 9795.834, 0.6, "", 
  "", "", "", "", "", "", ""}, {"OWID_KOS", "Europe", "Kosovo", "2020-08-29", 
  13215., 115., 125.429, 508., 9., 7.286, 6837.323, 59.5, 64.896, 262.835, 
  4.657, 3.77, 0.91, "", "", "", "", "", "", "", "", "", "", "", "", "", "", 
  "", "", "", "", "", "", "", "", "", "", "", "", 63.89, 1.932774*^6, 
  168.155, "", "", "", 9795.834, 0.6, "", "", "", "", "", "", "", ""}, 
 {"OWID_KOS", "Europe", "Kosovo", "2020-08-30", 13334., 119., 126.571, 516., 
  8., 7., 6898.892, 61.57, 65.487, 266.974, 4.139, 3.622, 0.91, "", "", "", 
  "", "", "", "", "", "", "", "", "", "", "", "", "", "", "", "", "", "", "", 
  "", "", "", "", 63.89, 1.932774*^6, 168.155, "", "", "", 9795.834, 0.6, "", 
  "", "", "", "", "", "", ""}, {"OWID_KOS", "Europe", "Kosovo", "2020-08-31", 
  13454., 120., 129.571, 525., 9., 6.429, 6960.979, 62.087, 67.039, 271.63, 
  4.657, 3.326, 0.91, "", "", "", "", "", "", "", "", "", "", "", "", "", "", 
  "", "", "", "", "", "", "", "", "", "", "", "", 63.89, 1.932774*^6, 
  168.155, "", "", "", 9795.834, 0.6, "", "", "", "", "", "", "", ""}, 
 {"OWID_KOS", "Europe", "Kosovo", "2020-09-01", 13601., 147., 131.143, 533., 
  8., 6.429, 7037.036, 76.056, 67.852, 275.769, 4.139, 3.326, 0.9, "", "", 
  "", "", "", "", "", "", "", "", "", "", "", "", "", "", "", "", "", "", "", 
  "", "", "", "", "", 63.89, 1.932774*^6, 168.155, "", "", "", 9795.834, 0.6, 
  "", "", "", "", "", "", "", ""}, {"OWID_KOS", "Europe", "Kosovo", 
  "2020-09-02", 13713., 112., 124.714, 539., 6., 6.714, 7094.984, 57.948, 
  64.526, 278.874, 3.104, 3.474, 0.9, "", "", "", "", "", "", "", "", "", "", 
  "", "", "", "", "", "", "", "", "", "", "", "", "", "", "", "", 63.89, 
  1.932774*^6, 168.155, "", "", "", 9795.834, 0.6, "", "", "", "", "", "", 
  "", ""}, {"OWID_KOS", "Europe", "Kosovo", "2020-09-03", 13791., 78., 
  115.714, 548., 9., 7.143, 7135.34, 40.357, 59.87, 283.53, 4.657, 3.696, 
  0.9, "", "", "", "", "", "", "", "", "", "", "", "", "", "", "", "", "", 
  "", "", "", "", "", "", "", "", "", 63.89, 1.932774*^6, 168.155, "", "", 
  "", 9795.834, 0.6, "", "", "", "", "", "", "", ""}, 
 {"OWID_KOS", "Europe", "Kosovo", "2020-09-04", 13910., 119., 115.714, 551., 
  3., 7.429, 7196.91, 61.57, 59.87, 285.082, 1.552, 3.843, 0.9, "", "", "", 
  "", "", "", "", "", "", "", "", "", "", "", "", "", "", "", "", "", "", "", 
  "", "", "", "", 63.89, 1.932774*^6, 168.155, "", "", "", 9795.834, 0.6, "", 
  "", "", "", "", "", "", ""}, {"OWID_KOS", "Europe", "Kosovo", "2020-09-05", 
  14027., 117., 116., 556., 5., 6.857, 7257.444, 60.535, 60.017, 287.669, 
  2.587, 3.548, 0.9, "", "", "", "", "", "", "", "", "", "", "", "", "", "", 
  "", "", "", "", "", "", "", "", "", "", "", "", 63.89, 1.932774*^6, 
  168.155, "", "", "", 9795.834, 0.6, "", "", "", "", "", "", "", ""}, 
 {"OWID_KOS", "Europe", "Kosovo", "2020-09-06", 14119., 92., 112.143, 563., 
  7., 6.714, 7305.044, 47.6, 58.022, 291.291, 3.622, 3.474, 0.89, "", "", "", 
  "", "", "", "", "", "", "", "", "", "", "", "", "", "", "", "", "", "", "", 
  "", "", "", "", 63.89, 1.932774*^6, 168.155, "", "", "", 9795.834, 0.6, "", 
  "", "", "", "", "", "", ""}, {"OWID_KOS", "Europe", "Kosovo", "2020-09-07", 
  14204., 85., 107.143, 568., 5., 6.143, 7349.023, 43.978, 55.435, 293.878, 
  2.587, 3.178, 0.89, "", "", "", "", "", "", "", "", "", "", "", "", "", "", 
  "", "", "", "", "", "", "", "", "", "", "", "", 63.89, 1.932774*^6, 
  168.155, "", "", "", 9795.834, 0.6, "", "", "", "", "", "", "", ""}, 
 {"OWID_KOS", "Europe", "Kosovo", "2020-09-08", 14301., 97., 100., 568., 0., 
  5., 7399.21, 50.187, 51.739, 293.878, 0., 2.587, 0.89, "", "", "", "", "", 
  "", "", "", "", "", "", "", "", "", "", "", "", "", "", "", "", "", "", "", 
  "", "", 65.74, 1.932774*^6, 168.155, "", "", "", 9795.834, 0.6, "", "", "", 
  "", "", "", "", ""}, {"OWID_KOS", "Europe", "Kosovo", "2020-09-09", 14377., 
  76., 94.857, 574., 6., 5., 7438.531, 39.322, 49.078, 296.982, 3.104, 2.587, 
  0.89, "", "", "", "", "", "", "", "", "", "", "", "", "", "", "", "", "", 
  "", "", "", "", "", "", "", "", "", 65.74, 1.932774*^6, 168.155, "", "", 
  "", 9795.834, 0.6, "", "", "", "", "", "", "", ""}, 
 {"OWID_KOS", "Europe", "Kosovo", "2020-09-10", 14446., 69., 93.571, 581., 
  7., 4.714, 7474.231, 35.7, 48.413, 300.604, 3.622, 2.439, 0.89, "", "", "", 
  "", "", "", "", "", "", "", "", "", "", "", "", "", "", "", "", "", "", "", 
  "", "", "", "", 65.74, 1.932774*^6, 168.155, "", "", "", 9795.834, 0.6, "", 
  "", "", "", "", "", "", ""}, {"OWID_KOS", "Europe", "Kosovo", "2020-09-11", 
  14496., 50., 83.714, 586., 5., 5., 7500.101, 25.87, 43.313, 303.191, 2.587, 
  2.587, 0.9, "", "", "", "", "", "", "", "", "", "", "", "", "", "", "", "", 
  "", "", "", "", "", "", "", "", "", "", 65.74, 1.932774*^6, 168.155, "", 
  "", "", 9795.834, 0.6, "", "", "", "", "", "", "", ""}, 
 {"OWID_KOS", "Europe", "Kosovo", "2020-09-12", 14566., 70., 77., 589., 3., 
  4.714, 7536.318, 36.217, 39.839, 304.743, 1.552, 2.439, 0.9, "", "", "", 
  "", "", "", "", "", "", "", "", "", "", "", "", "", "", "", "", "", "", "", 
  "", "", "", "", 65.74, 1.932774*^6, 168.155, "", "", "", 9795.834, 0.6, "", 
  "", "", "", "", "", "", ""}, {"OWID_KOS", "Europe", "Kosovo", "2020-09-13", 
  14637., 71., 74., 596., 7., 4.714, 7573.053, 36.735, 38.287, 308.365, 
  3.622, 2.439, 0.9, "", "", "", "", "", "", "", "", "", "", "", "", "", "", 
  "", "", "", "", "", "", "", "", "", "", "", "", 65.74, 1.932774*^6, 
  168.155, "", "", "", 9795.834, 0.6, "", "", "", "", "", "", "", ""}, 
 {"OWID_KOS", "Europe", "Kosovo", "2020-09-14", 14692., 55., 69.714, 600., 
  4., 4.571, 7601.51, 28.457, 36.07, 310.435, 2.07, 2.365, 0.91, "", "", "", 
  "", "", "", "", "", "", "", "", "", "", "", "", "", "", "", "", "", "", "", 
  "", "", "", "", 58.33, 1.932774*^6, 168.155, "", "", "", 9795.834, 0.6, "", 
  "", "", "", "", "", "", ""}, {"OWID_KOS", "Europe", "Kosovo", "2020-09-15", 
  14763., 71., 66., 601., 1., 4.714, 7638.244, 36.735, 34.148, 310.952, 
  0.517, 2.439, 0.91, "", "", "", "", "", "", "", "", "", "", "", "", "", "", 
  "", "", "", "", "", "", "", "", "", "", "", "", 58.33, 1.932774*^6, 
  168.155, "", "", "", 9795.834, 0.6, "", "", "", "", "", "", "", ""}, 
 {"OWID_KOS", "Europe", "Kosovo", "2020-09-16", 14839., 76., 66., 604., 3., 
  4.286, 7677.566, 39.322, 34.148, 312.504, 1.552, 2.217, 0.92, "", "", "", 
  "", "", "", "", "", "", "", "", "", "", "", "", "", "", "", "", "", "", "", 
  "", "", "", "", 58.33, 1.932774*^6, 168.155, "", "", "", 9795.834, 0.6, "", 
  "", "", "", "", "", "", ""}, {"OWID_KOS", "Europe", "Kosovo", "2020-09-17", 
  14882., 43., 62.286, 607., 3., 3.714, 7699.814, 22.248, 32.226, 314.056, 
  1.552, 1.922, 0.92, "", "", "", "", "", "", "", "", "", "", "", "", "", "", 
  "", "", "", "", "", "", "", "", "", "", "", "", 58.33, 1.932774*^6, 
  168.155, "", "", "", 9795.834, 0.6, "", "", "", "", "", "", "", ""}, 
 {"OWID_KOS", "Europe", "Kosovo", "2020-09-18", 14939., 57., 63.286, 611., 
  4., 3.571, 7729.305, 29.491, 32.743, 316.126, 2.07, 1.848, 0.93, "", "", 
  "", "", "", "", "", "", "", "", "", "", "", "", "", "", "", "", "", "", "", 
  "", "", "", "", "", 58.33, 1.932774*^6, 168.155, "", "", "", 9795.834, 0.6, 
  "", "", "", "", "", "", "", ""}, {"OWID_KOS", "Europe", "Kosovo", 
  "2020-09-19", 15002., 63., 62.286, 614., 3., 3.571, 7761.901, 32.596, 
  32.226, 317.678, 1.552, 1.848, 0.94, "", "", "", "", "", "", "", "", "", 
  "", "", "", "", "", "", "", "", "", "", "", "", "", "", "", "", "", 58.33, 
  1.932774*^6, 168.155, "", "", "", 9795.834, 0.6, "", "", "", "", "", "", 
  "", ""}, {"OWID_KOS", "Europe", "Kosovo", "2020-09-20", 15063., 61., 
  60.857, 614., 0., 2.571, 7793.462, 31.561, 31.487, 317.678, 0., 1.33, 0.94, 
  "", "", "", "", "", "", "", "", "", "", "", "", "", "", "", "", "", "", "", 
  "", "", "", "", "", "", "", 58.33, 1.932774*^6, 168.155, "", "", "", 
  9795.834, 0.6, "", "", "", "", "", "", "", ""}, 
 {"OWID_KOS", "Europe", "Kosovo", "2020-09-21", 15142., 79., 64.286, 615., 
  1., 2.143, 7834.336, 40.874, 33.261, 318.196, 0.517, 1.109, 0.95, "", "", 
  "", "", "", "", "", "", "", "", "", "", "", "", "", "", "", "", "", "", "", 
  "", "", "", "", "", 58.33, 1.932774*^6, 168.155, "", "", "", 9795.834, 0.6, 
  "", "", "", "", "", "", "", ""}, {"OWID_KOS", "Europe", "Kosovo", 
  "2020-09-22", 15208., 66., 63.571, 615., 0., 2., 7868.483, 34.148, 32.891, 
  318.196, 0., 1.035, 0.96, "", "", "", "", "", "", "", "", "", "", "", "", 
  "", "", "", "", "", "", "", "", "", "", "", "", "", "", 58.33, 1.932774*^6, 
  168.155, "", "", "", 9795.834, 0.6, "", "", "", "", "", "", "", ""}, 
 {"OWID_KOS", "Europe", "Kosovo", "2020-09-23", 15270., 62., 61.571, 616., 
  1., 1.714, 7900.562, 32.078, 31.857, 318.713, 0.517, 0.887, 0.96, "", "", 
  "", "", "", "", "", "", "", "", "", "", "", "", "", "", "", "", "", "", "", 
  "", "", "", "", "", 58.33, 1.932774*^6, 168.155, "", "", "", 9795.834, 0.6, 
  "", "", "", "", "", "", "", ""}, {"OWID_KOS", "Europe", "Kosovo", 
  "2020-09-24", 15333., 63., 64.429, 616., 0., 1.286, 7933.157, 32.596, 
  33.335, 318.713, 0., 0.665, 0.97, "", "", "", "", "", "", "", "", "", "", 
  "", "", "", "", "", "", "", "", "", "", "", "", "", "", "", "", 58.33, 
  1.932774*^6, 168.155, "", "", "", 9795.834, 0.6, "", "", "", "", "", "", 
  "", ""}, {"OWID_KOS", "Europe", "Kosovo", "2020-09-25", 15379., 46., 
  62.857, 617., 1., 0.857, 7956.957, 23.8, 32.522, 319.23, 0.517, 0.443, 
  0.98, "", "", "", "", "", "", "", "", "", "", "", "", "", "", "", "", "", 
  "", "", "", "", "", "", "", "", "", 58.33, 1.932774*^6, 168.155, "", "", 
  "", 9795.834, 0.6, "", "", "", "", "", "", "", ""}, 
 {"OWID_KOS", "Europe", "Kosovo", "2020-09-26", 15425., 46., 60.429, 619., 
  2., 0.714, 7980.757, 23.8, 31.265, 320.265, 1.035, 0.37, 0.99, "", "", "", 
  "", "", "", "", "", "", "", "", "", "", "", "", "", "", "", "", "", "", "", 
  "", "", "", "", 58.33, 1.932774*^6, 168.155, "", "", "", 9795.834, 0.6, "", 
  "", "", "", "", "", "", ""}, {"OWID_KOS", "Europe", "Kosovo", "2020-09-27", 
  15472., 47., 58.429, 622., 3., 1.143, 8005.075, 24.317, 30.23, 321.817, 
  1.552, 0.591, 0.99, "", "", "", "", "", "", "", "", "", "", "", "", "", "", 
  "", "", "", "", "", "", "", "", "", "", "", "", 58.33, 1.932774*^6, 
  168.155, "", "", "", 9795.834, 0.6, "", "", "", "", "", "", "", ""}, 
 {"OWID_KOS", "Europe", "Kosovo", "2020-09-28", 15520., 48., 54., 625., 3., 
  1.429, 8029.909, 24.835, 27.939, 323.369, 1.552, 0.739, 1.01, "", "", "", 
  "", "", "", "", "", "", "", "", "", "", "", "", "", "", "", "", "", "", "", 
  "", "", "", "", 58.33, 1.932774*^6, 168.155, "", "", "", 9795.834, 0.6, "", 
  "", "", "", "", "", "", ""}, {"OWID_KOS", "Europe", "Kosovo", "2020-09-29", 
  15574., 54., 52.286, 625., 0., 1.429, 8057.848, 27.939, 27.052, 323.369, 
  0., 0.739, 1.02, "", "", "", "", "", "", "", "", "", "", "", "", "", "", 
  "", "", "", "", "", "", "", "", "", "", "", "", 58.33, 1.932774*^6, 
  168.155, "", "", "", 9795.834, 0.6, "", "", "", "", "", "", "", ""}, 
 {"OWID_KOS", "Europe", "Kosovo", "2020-09-30", 15620., 46., 50., 625., 0., 
  1.286, 8081.648, 23.8, 25.87, 323.369, 0., 0.665, 1.03, "", "", "", "", "", 
  "", "", "", "", "", "", "", "", "", "", "", "", "", "", "", "", "", "", "", 
  "", "", 58.33, 1.932774*^6, 168.155, "", "", "", 9795.834, 0.6, "", "", "", 
  "", "", "", "", ""}, {"OWID_KOS", "Europe", "Kosovo", "2020-10-01", 15663., 
  43., 47.143, 627., 2., 1.571, 8103.896, 22.248, 24.391, 324.404, 1.035, 
  0.813, 1.04, "", "", "", "", "", "", "", "", "", "", "", "", "", "", "", 
  "", "", "", "", "", "", "", "", "", "", "", 58.33, 1.932774*^6, 168.155, 
  "", "", "", 9795.834, 0.6, "", "", "", "", "", "", "", ""}, 
 {"OWID_KOS", "Europe", "Kosovo", "2020-10-02", 15705., 42., 46.571, 627., 
  0., 1.429, 8125.627, 21.73, 24.096, 324.404, 0., 0.739, 1.05, "", "", "", 
  "", "", "", "", "", "", "", "", "", "", "", "", "", "", "", "", "", "", "", 
  "", "", "", "", 58.33, 1.932774*^6, 168.155, "", "", "", 9795.834, 0.6, "", 
  "", "", "", "", "", "", ""}, {"OWID_KOS", "Europe", "Kosovo", "2020-10-03", 
  15758., 53., 47.571, 630., 3., 1.571, 8153.048, 27.422, 24.613, 325.956, 
  1.552, 0.813, 1.07, "", "", "", "", "", "", "", "", "", "", "", "", "", "", 
  "", "", "", "", "", "", "", "", "", "", "", "", 58.33, 1.932774*^6, 
  168.155, "", "", "", 9795.834, 0.6, "", "", "", "", "", "", "", ""}, 
 {"OWID_KOS", "Europe", "Kosovo", "2020-10-04", 15814., 56., 48.857, 630., 
  0., 1.143, 8182.022, 28.974, 25.278, 325.956, 0., 0.591, 1.09, "", "", "", 
  "", "", "", "", "", "", "", "", "", "", "", "", "", "", "", "", "", "", "", 
  "", "", "", "", 58.33, 1.932774*^6, 168.155, "", "", "", 9795.834, 0.6, "", 
  "", "", "", "", "", "", ""}, {"OWID_KOS", "Europe", "Kosovo", "2020-10-05", 
  15855., 41., 47.857, 633., 3., 1.143, 8203.235, 21.213, 24.761, 327.509, 
  1.552, 0.591, 1.1, "", "", "", "", "", "", "", "", "", "", "", "", "", "", 
  "", "", "", "", "", "", "", "", "", "", "", "", 58.33, 1.932774*^6, 
  168.155, "", "", "", 9795.834, 0.6, "", "", "", "", "", "", "", ""}, 
 {"OWID_KOS", "Europe", "Kosovo", "2020-10-06", 15889., 34., 45., 635., 2., 
  1.429, 8220.827, 17.591, 23.283, 328.543, 1.035, 0.739, 1.12, "", "", "", 
  "", "", "", "", "", "", "", "", "", "", "", "", "", "", "", "", "", "", "", 
  "", "", "", "", 58.33, 1.932774*^6, 168.155, "", "", "", 9795.834, 0.6, "", 
  "", "", "", "", "", "", ""}, {"OWID_KOS", "Europe", "Kosovo", "2020-10-07", 
  15938., 49., 45.429, 638., 3., 1.857, 8246.179, 25.352, 23.504, 330.096, 
  1.552, 0.961, 1.13, "", "", "", "", "", "", "", "", "", "", "", "", "", "", 
  "", "", "", "", "", "", "", "", "", "", "", "", 58.33, 1.932774*^6, 
  168.155, "", "", "", 9795.834, 0.6, "", "", "", "", "", "", "", ""}, 
 {"OWID_KOS", "Europe", "Kosovo", "2020-10-08", 15971., 33., 44., 638., 0., 
  1.571, 8263.253, 17.074, 22.765, 330.096, 0., 0.813, 1.16, "", "", "", "", 
  "", "", "", "", "", "", "", "", "", "", "", "", "", "", "", "", "", "", "", 
  "", "", "", 52.78, 1.932774*^6, 168.155, "", "", "", 9795.834, 0.6, "", "", 
  "", "", "", "", "", ""}, {"OWID_KOS", "Europe", "Kosovo", "2020-10-09", 
  16050., 79., 49.286, 641., 3., 2., 8304.127, 40.874, 25.5, 331.648, 1.552, 
  1.035, 1.18, "", "", "", "", "", "", "", "", "", "", "", "", "", "", "", 
  "", "", "", "", "", "", "", "", "", "", "", 52.78, 1.932774*^6, 168.155, 
  "", "", "", 9795.834, 0.6, "", "", "", "", "", "", "", ""}, 
 {"OWID_KOS", "Europe", "Kosovo", "2020-10-10", 16130., 80., 53.143, 645., 
  4., 2.143, 8345.518, 41.391, 27.496, 333.717, 2.07, 1.109, 1.2, "", "", "", 
  "", "", "", "", "", "", "", "", "", "", "", "", "", "", "", "", "", "", "", 
  "", "", "", "", 52.78, 1.932774*^6, 168.155, "", "", "", 9795.834, 0.6, "", 
  "", "", "", "", "", "", ""}, {"OWID_KOS", "Europe", "Kosovo", "2020-10-11", 
  16179., 49., 52.143, 647., 2., 2.429, 8370.87, 25.352, 26.978, 334.752, 
  1.035, 1.257, 1.22, "", "", "", "", "", "", "", "", "", "", "", "", "", "", 
  "", "", "", "", "", "", "", "", "", "", "", "", 52.78, 1.932774*^6, 
  168.155, "", "", "", 9795.834, 0.6, "", "", "", "", "", "", "", ""}, 
 {"OWID_KOS", "Europe", "Kosovo", "2020-10-12", 16247., 68., 56., 648., 1., 
  2.143, 8406.053, 35.183, 28.974, 335.269, 0.517, 1.109, 1.23, "", "", "", 
  "", "", "", "", "", "", "", "", "", "", "", "", "", "", "", "", "", "", "", 
  "", "", "", "", 52.78, 1.932774*^6, 168.155, "", "", "", 9795.834, 0.6, "", 
  "", "", "", "", "", "", ""}, {"OWID_KOS", "Europe", "Kosovo", "2020-10-13", 
  16345., 98., 65.143, 649., 1., 2., 8456.757, 50.704, 33.704, 335.787, 
  0.517, 1.035, 1.25, "", "", "", "", "", "", "", "", "", "", "", "", "", "", 
  "", "", "", "", "", "", "", "", "", "", "", "", 52.78, 1.932774*^6, 
  168.155, "", "", "", 9795.834, 0.6, "", "", "", "", "", "", "", ""}, 
 {"OWID_KOS", "Europe", "Kosovo", "2020-10-14", 16425., 80., 69.571, 650., 
  1., 1.714, 8498.148, 41.391, 35.996, 336.304, 0.517, 0.887, 1.27, "", "", 
  "", "", "", "", "", "", "", "", "", "", "", "", "", "", "", "", "", "", "", 
  "", "", "", "", "", 52.78, 1.932774*^6, 168.155, "", "", "", 9795.834, 0.6, 
  "", "", "", "", "", "", "", ""}, {"OWID_KOS", "Europe", "Kosovo", 
  "2020-10-15", 16502., 77., 75.857, 650., 0., 1.714, 8537.987, 39.839, 
  39.248, 336.304, 0., 0.887, 1.29, "", "", "", "", "", "", "", "", "", "", 
  "", "", "", "", "", "", "", "", "", "", "", "", "", "", "", "", 52.78, 
  1.932774*^6, 168.155, "", "", "", 9795.834, 0.6, "", "", "", "", "", "", 
  "", ""}, {"OWID_KOS", "Europe", "Kosovo", "2020-10-16", 16606., 104., 
  79.429, 652., 2., 1.571, 8591.796, 53.809, 41.096, 337.339, 1.035, 0.813, 
  1.3, "", "", "", "", "", "", "", "", "", "", "", "", "", "", "", "", "", 
  "", "", "", "", "", "", "", "", "", 52.78, 1.932774*^6, 168.155, "", "", 
  "", 9795.834, 0.6, "", "", "", "", "", "", "", ""}, 
 {"OWID_KOS", "Europe", "Kosovo", "2020-10-17", 16754., 148., 89.143, 652., 
  0., 1., 8668.37, 76.574, 46.122, 337.339, 0., 0.517, 1.32, "", "", "", "", 
  "", "", "", "", "", "", "", "", "", "", "", "", "", "", "", "", "", "", "", 
  "", "", "", 52.78, 1.932774*^6, 168.155, "", "", "", 9795.834, 0.6, "", "", 
  "", "", "", "", "", ""}, {"OWID_KOS", "Europe", "Kosovo", "2020-10-18", 
  16891., 137., 101.714, 653., 1., 0.857, 8739.252, 70.883, 52.626, 337.856, 
  0.517, 0.443, 1.33, "", "", "", "", "", "", "", "", "", "", "", "", "", "", 
  "", "", "", "", "", "", "", "", "", "", "", "", 52.78, 1.932774*^6, 
  168.155, "", "", "", 9795.834, 0.6, "", "", "", "", "", "", "", ""}, 
 {"OWID_KOS", "Europe", "Kosovo", "2020-10-19", 17009., 118., 108.857, 656., 
  3., 1.143, 8800.305, 61.052, 56.322, 339.409, 1.552, 0.591, 1.34, "", "", 
  "", "", "", "", "", "", "", "", "", "", "", "", "", "", "", "", "", "", "", 
  "", "", "", "", "", 52.78, 1.932774*^6, 168.155, "", "", "", 9795.834, 0.6, 
  "", "", "", "", "", "", "", ""}, {"OWID_KOS", "Europe", "Kosovo", 
  "2020-10-20", 17139., 130., 113.429, 657., 1., 1.143, 8867.565, 67.261, 
  58.687, 339.926, 0.517, 0.591, 1.35, "", "", "", "", "", "", "", "", "", 
  "", "", "", "", "", "", "", "", "", "", "", "", "", "", "", "", "", 52.78, 
  1.932774*^6, 168.155, "", "", "", 9795.834, 0.6, "", "", "", "", "", "", 
  "", ""}, {"OWID_KOS", "Europe", "Kosovo", "2020-10-21", 17263., 124., 
  119.714, 657., 0., 1., 8931.722, 64.156, 61.939, 339.926, 0., 0.517, 1.37, 
  "", "", "", "", "", "", "", "", "", "", "", "", "", "", "", "", "", "", "", 
  "", "", "", "", "", "", "", 52.78, 1.932774*^6, 168.155, "", "", "", 
  9795.834, 0.6, "", "", "", "", "", "", "", ""}, 
 {"OWID_KOS", "Europe", "Kosovo", "2020-10-22", 17422., 159., 131.429, 657., 
  0., 1., 9013.987, 82.265, 68., 339.926, 0., 0.517, 1.38, "", "", "", "", 
  "", "", "", "", "", "", "", "", "", "", "", "", "", "", "", "", "", "", "", 
  "", "", "", 52.78, 1.932774*^6, 168.155, "", "", "", 9795.834, 0.6, "", "", 
  "", "", "", "", "", ""}, {"OWID_KOS", "Europe", "Kosovo", "2020-10-23", 
  17591., 169., 140.714, 659., 2., 1., 9101.426, 87.439, 72.804, 340.961, 
  1.035, 0.517, 1.39, "", "", "", "", "", "", "", "", "", "", "", "", "", "", 
  "", "", "", "", "", "", "", "", "", "", "", "", 52.78, 1.932774*^6, 
  168.155, "", "", "", 9795.834, 0.6, "", "", "", "", "", "", "", ""}, 
 {"OWID_KOS", "Europe", "Kosovo", "2020-10-24", 17757., 166., 143.286, 661., 
  2., 1.286, 9187.313, 85.887, 74.135, 341.995, 1.035, 0.665, 1.41, "", "", 
  "", "", "", "", "", "", "", "", "", "", "", "", "", "", "", "", "", "", "", 
  "", "", "", "", "", 52.78, 1.932774*^6, 168.155, "", "", "", 9795.834, 0.6, 
  "", "", "", "", "", "", "", ""}, {"OWID_KOS", "Europe", "Kosovo", 
  "2020-10-25", 17943., 186., 150.286, 663., 2., 1.429, 9283.548, 96.235, 
  77.756, 343.03, 1.035, 0.739, 1.42, "", "", "", "", "", "", "", "", "", "", 
  "", "", "", "", "", "", "", "", "", "", "", "", "", "", "", "", 52.78, 
  1.932774*^6, 168.155, "", "", "", 9795.834, 0.6, "", "", "", "", "", "", 
  "", ""}, {"OWID_KOS", "Europe", "Kosovo", "2020-10-26", 17943., 0., 
  133.429, 663., 0., 1., 9283.548, 0., 69.035, 343.03, 0., 0.517, 1.43, "", 
  "", "", "", "", "", "", "", "", "", "", "", "", "", "", "", "", "", "", "", 
  "", "", "", "", "", "", 52.78, 1.932774*^6, 168.155, "", "", "", 9795.834, 
  0.6, "", "", "", "", "", "", "", ""}, {"OWID_KOS", "Europe", "Kosovo", 
  "2020-10-27", 17943., 0., 114.857, 663., 0., 0.857, 9283.548, 0., 59.426, 
  343.03, 0., 0.443, 1.45, "", "", "", "", "", "", "", "", "", "", "", "", 
  "", "", "", "", "", "", "", "", "", "", "", "", "", "", 52.78, 1.932774*^6, 
  168.155, "", "", "", 9795.834, 0.6, "", "", "", "", "", "", "", ""}, 
 {"OWID_KOS", "Europe", "Kosovo", "2020-10-28", 18626., 683., 194.714, 673., 
  10., 2.286, 9636.926, 353.378, 100.743, 348.204, 5.174, 1.183, 1.47, "", 
  "", "", "", "", "", "", "", "", "", "", "", "", "", "", "", "", "", "", "", 
  "", "", "", "", "", "", 52.78, 1.932774*^6, 168.155, "", "", "", 9795.834, 
  0.6, "", "", "", "", "", "", "", ""}, {"OWID_KOS", "Europe", "Kosovo", 
  "2020-10-29", 18626., 0., 172., 673., 0., 2.286, 9636.926, 0., 88.991, 
  348.204, 0., 1.183, 1.48, "", "", "", "", "", "", "", "", "", "", "", "", 
  "", "", "", "", "", "", "", "", "", "", "", "", "", "", 52.78, 1.932774*^6, 
  168.155, "", "", "", 9795.834, 0.6, "", "", "", "", "", "", "", ""}, 
 {"OWID_KOS", "Europe", "Kosovo", "2020-10-30", 19328., 702., 248.143, 678., 
  5., 2.714, 10000.135, 363.209, 128.387, 350.791, 2.587, 1.404, 1.48, "", 
  "", "", "", "", "", "", "", "", "", "", "", "", "", "", "", "", "", "", "", 
  "", "", "", "", "", "", 60.19, 1.932774*^6, 168.155, "", "", "", 9795.834, 
  0.6, "", "", "", "", "", "", "", ""}, {"OWID_KOS", "Europe", "Kosovo", 
  "2020-10-31", 19328., 0., 224.429, 678., 0., 2.429, 10000.135, 0., 116.117, 
  350.791, 0., 1.257, 1.48, "", "", "", "", "", "", "", "", "", "", "", "", 
  "", "", "", "", "", "", "", "", "", "", "", "", "", "", 60.19, 1.932774*^6, 
  168.155, "", "", "", 9795.834, 0.6, "", "", "", "", "", "", "", ""}, 
 {"OWID_KOS", "Europe", "Kosovo", "2020-11-01", 19328., 0., 197.857, 678., 
  0., 2.143, 10000.135, 0., 102.37, 350.791, 0., 1.109, 1.48, "", "", "", "", 
  "", "", "", "", "", "", "", "", "", "", "", "", "", "", "", "", "", "", "", 
  "", "", "", 60.19, 1.932774*^6, 168.155, "", "", "", 9795.834, 0.6, "", "", 
  "", "", "", "", "", ""}, {"OWID_KOS", "Europe", "Kosovo", "2020-11-02", 
  20179., 851., 319.429, 688., 10., 3.571, 10440.434, 440.3, 165.269, 
  355.965, 5.174, 1.848, 1.49, "", "", "", "", "", "", "", "", "", "", "", 
  "", "", "", "", "", "", "", "", "", "", "", "", "", "", "", 60.19, 
  1.932774*^6, 168.155, "", "", "", 9795.834, 0.6, "", "", "", "", "", "", 
  "", ""}, {"OWID_KOS", "Europe", "Kosovo", "2020-11-03", 20999., 820., 
  436.571, 705., 17., 6., 10864.695, 424.261, 225.878, 364.761, 8.796, 3.104, 
  1.48, "", "", "", "", "", "", "", "", "", "", "", "", "", "", "", "", "", 
  "", "", "", "", "", "", "", "", "", 60.19, 1.932774*^6, 168.155, "", "", 
  "", 9795.834, 0.6, "", "", "", "", "", "", "", ""}, 
 {"OWID_KOS", "Europe", "Kosovo", "2020-11-04", 21545., 546., 417., 714., 9., 
  5.857, 11147.191, 282.496, 215.752, 369.417, 4.657, 3.03, 1.47, "", "", "", 
  "", "", "", "", "", "", "", "", "", "", "", "", "", "", "", "", "", "", "", 
  "", "", "", "", 60.19, 1.932774*^6, 168.155, "", "", "", 9795.834, 0.6, "", 
  "", "", "", "", "", "", ""}, {"OWID_KOS", "Europe", "Kosovo", "2020-11-05", 
  22206., 661., 511.429, 720., 6., 6.714, 11489.186, 341.995, 264.609, 
  372.522, 3.104, 3.474, 1.45, "", "", "", "", "", "", "", "", "", "", "", 
  "", "", "", "", "", "", "", "", "", "", "", "", "", "", "", 60.19, 
  1.932774*^6, 168.155, "", "", "", 9795.834, 0.6, "", "", "", "", "", "", 
  "", ""}, {"OWID_KOS", "Europe", "Kosovo", "2020-11-06", 22934., 728., 
  515.143, 732., 12., 7.714, 11865.847, 376.661, 266.53, 378.73, 6.209, 
  3.991, 1.44, "", "", "", "", "", "", "", "", "", "", "", "", "", "", "", 
  "", "", "", "", "", "", "", "", "", "", "", 60.19, 1.932774*^6, 168.155, 
  "", "", "", 9795.834, 0.6, "", "", "", "", "", "", "", ""}, 
 {"OWID_KOS", "Europe", "Kosovo", "2020-11-07", 22934., 0., 515.143, 732., 
  0., 7.714, 11865.847, 0., 266.53, 378.73, 0., 3.991, 1.42, "", "", "", "", 
  "", "", "", "", "", "", "", "", "", "", "", "", "", "", "", "", "", "", "", 
  "", "", "", 60.19, 1.932774*^6, 168.155, "", "", "", 9795.834, 0.6, "", "", 
  "", "", "", "", "", ""}, {"OWID_KOS", "Europe", "Kosovo", "2020-11-08", 
  22934., 0., 515.143, 732., 0., 7.714, 11865.847, 0., 266.53, 378.73, 0., 
  3.991, 1.41, "", "", "", "", "", "", "", "", "", "", "", "", "", "", "", 
  "", "", "", "", "", "", "", "", "", "", "", 71.3, 1.932774*^6, 168.155, "", 
  "", "", 9795.834, 0.6, "", "", "", "", "", "", "", ""}, 
 {"OWID_KOS", "Europe", "Kosovo", "2020-11-09", 24792., 1858., 659., 768., 
  36., 11.429, 12827.159, 961.313, 340.961, 397.356, 18.626, 5.913, 1.41, "", 
  "", "", "", "", "", "", "", "", "", "", "", "", "", "", "", "", "", "", "", 
  "", "", "", "", "", "", 71.3, 1.932774*^6, 168.155, "", "", "", 9795.834, 
  0.6, "", "", "", "", "", "", "", ""}, {"OWID_KOS", "Europe", "Kosovo", 
  "2020-11-10", 25388., 596., 627., 773., 5., 9.714, 13135.524, 308.365, 
  324.404, 399.943, 2.587, 5.026, 1.39, "", "", "", "", "", "", "", "", "", 
  "", "", "", "", "", "", "", "", "", "", "", "", "", "", "", "", "", 71.3, 
  1.932774*^6, 168.155, "", "", "", 9795.834, 0.6, "", "", "", "", "", "", 
  "", ""}, {"OWID_KOS", "Europe", "Kosovo", "2020-11-11", 26121., 733., 
  653.714, 777., 4., 9., 13514.772, 379.248, 338.226, 402.013, 2.07, 4.657, 
  1.37, "", "", "", "", "", "", "", "", "", "", "", "", "", "", "", "", "", 
  "", "", "", "", "", "", "", "", "", 71.3, 1.932774*^6, 168.155, "", "", "", 
  9795.834, 0.6, "", "", "", "", "", "", "", ""}, 
 {"OWID_KOS", "Europe", "Kosovo", "2020-11-12", 26888., 767., 668.857, 785., 
  8., 9.286, 13911.611, 396.839, 346.061, 406.152, 4.139, 4.804, 1.35, "", 
  "", "", "", "", "", "", "", "", "", "", "", "", "", "", "", "", "", "", "", 
  "", "", "", "", "", "", 71.3, 1.932774*^6, 168.155, "", "", "", 9795.834, 
  0.6, "", "", "", "", "", "", "", ""}, {"OWID_KOS", "Europe", "Kosovo", 
  "2020-11-13", 27851., 963., 702.429, 798., 13., 9.429, 14409.859, 498.248, 
  363.43, 412.878, 6.726, 4.878, 1.33, "", "", "", "", "", "", "", "", "", 
  "", "", "", "", "", "", "", "", "", "", "", "", "", "", "", "", "", 71.3, 
  1.932774*^6, 168.155, "", "", "", 9795.834, 0.6, "", "", "", "", "", "", 
  "", ""}, {"OWID_KOS", "Europe", "Kosovo", "2020-11-14", 27851., 0., 
  702.429, 798., 0., 9.429, 14409.859, 0., 363.43, 412.878, 0., 4.878, 1.31, 
  "", "", "", "", "", "", "", "", "", "", "", "", "", "", "", "", "", "", "", 
  "", "", "", "", "", "", "", 71.3, 1.932774*^6, 168.155, "", "", "", 
  9795.834, 0.6, "", "", "", "", "", "", "", ""}, 
 {"OWID_KOS", "Europe", "Kosovo", "2020-11-15", 29117., 1266., 883.286, 822., 
  24., 12.857, 15064.876, 655.017, 457.004, 425.295, 12.417, 6.652, 1.29, "", 
  "", "", "", "", "", "", "", "", "", "", "", "", "", "", "", "", "", "", "", 
  "", "", "", "", "", "", 71.3, 1.932774*^6, 168.155, "", "", "", 9795.834, 
  0.6, "", "", "", "", "", "", "", ""}, {"OWID_KOS", "Europe", "Kosovo", 
  "2020-11-16", 29805., 688., 716.143, 833., 11., 9.286, 15420.841, 355.965, 
  370.526, 430.987, 5.691, 4.804, 1.27, "", "", "", "", "", "", "", "", "", 
  "", "", "", "", "", "", "", "", "", "", "", "", "", "", "", "", "", 71.3, 
  1.932774*^6, 168.155, "", "", "", 9795.834, 0.6, "", "", "", "", "", "", 
  "", ""}, {"OWID_KOS", "Europe", "Kosovo", "2020-11-17", 29805., 0., 631., 
  833., 0., 8.571, 15420.841, 0., 326.474, 430.987, 0., 4.435, 1.25, "", "", 
  "", "", "", "", "", "", "", "", "", "", "", "", "", "", "", "", "", "", "", 
  "", "", "", "", "", 71.3, 1.932774*^6, 168.155, "", "", "", 9795.834, 0.6, 
  "", "", "", "", "", "", "", ""}, {"OWID_KOS", "Europe", "Kosovo", 
  "2020-11-18", 31215., 1410., 727.714, 860., 27., 11.857, 16150.362, 
  729.521, 376.513, 444.956, 13.97, 6.135, 1.24, "", "", "", "", "", "", "", 
  "", "", "", "", "", "", "", "", "", "", "", "", "", "", "", "", "", "", "", 
  71.3, 1.932774*^6, 168.155, "", "", "", 9795.834, 0.6, "", "", "", "", "", 
  "", "", ""}, {"OWID_KOS", "Europe", "Kosovo", "2020-11-19", 32022., 807., 
  733.429, 874., 14., 12.714, 16567.897, 417.535, 379.469, 452.2, 7.243, 
  6.578, 1.22, "", "", "", "", "", "", "", "", "", "", "", "", "", "", "", 
  "", "", "", "", "", "", "", "", "", "", "", 71.3, 1.932774*^6, 168.155, "", 
  "", "", 9795.834, 0.6, "", "", "", "", "", "", "", ""}, 
 {"OWID_KOS", "Europe", "Kosovo", "2020-11-20", 32877., 855., 718., 885., 
  11., 12.429, 17010.266, 442.369, 371.487, 457.891, 5.691, 6.43, 1.21, "", 
  "", "", "", "", "", "", "", "", "", "", "", "", "", "", "", "", "", "", "", 
  "", "", "", "", "", "", 71.3, 1.932774*^6, 168.155, "", "", "", 9795.834, 
  0.6, "", "", "", "", "", "", "", ""}, {"OWID_KOS", "Europe", "Kosovo", 
  "2020-11-21", 33588., 711., 819.571, 904., 19., 15.143, 17378.131, 367.865, 
  424.039, 467.722, 9.83, 7.835, 1.19, "", "", "", "", "", "", "", "", "", 
  "", "", "", "", "", "", "", "", "", "", "", "", "", "", "", "", "", 71.3, 
  1.932774*^6, 168.155, "", "", "", 9795.834, 0.6, "", "", "", "", "", "", 
  "", ""}, {"OWID_KOS", "Europe", "Kosovo", "2020-11-22", 34295., 707., 
  739.714, 914., 10., 13.143, 17743.927, 365.795, 382.722, 472.895, 5.174, 
  6.8, 1.17, "", "", "", "", "", "", "", "", "", "", "", "", "", "", "", "", 
  "", "", "", "", "", "", "", "", "", "", 71.3, 1.932774*^6, 168.155, "", "", 
  "", 9795.834, 0.6, "", "", "", "", "", "", "", ""}, 
 {"OWID_KOS", "Europe", "Kosovo", "2020-11-23", 34940., 645., 733.571, 926., 
  12., 13.286, 18077.644, 333.717, 379.543, 479.104, 6.209, 6.874, 1.16, "", 
  "", "", "", "", "", "", "", "", "", "", "", "", "", "", "", "", "", "", "", 
  "", "", "", "", "", "", 71.3, 1.932774*^6, 168.155, "", "", "", 9795.834, 
  0.6, "", "", "", "", "", "", "", ""}, {"OWID_KOS", "Europe", "Kosovo", 
  "2020-11-24", 35549., 609., 820.571, 939., 13., 15.143, 18392.735, 315.091, 
  424.556, 485.83, 6.726, 7.835, 1.14, "", "", "", "", "", "", "", "", "", 
  "", "", "", "", "", "", "", "", "", "", "", "", "", "", "", "", "", 71.3, 
  1.932774*^6, 168.155, "", "", "", 9795.834, 0.6, "", "", "", "", "", "", 
  "", ""}, {"OWID_KOS", "Europe", "Kosovo", "2020-11-25", 36253., 704., 
  719.714, 948., 9., 12.571, 18756.978, 364.243, 372.374, 490.487, 4.657, 
  6.504, 1.13, "", "", "", "", "", "", "", "", "", "", "", "", "", "", "", 
  "", "", "", "", "", "", "", "", "", "", "", 71.3, 1.932774*^6, 168.155, "", 
  "", "", 9795.834, 0.6, "", "", "", "", "", "", "", ""}, 
 {"OWID_KOS", "Europe", "Kosovo", "2020-11-26", 37028., 775., 715.143, 963., 
  15., 12.714, 19157.956, 400.978, 370.009, 498.248, 7.761, 6.578, 1.12, "", 
  "", "", "", "", "", "", "", "", "", "", "", "", "", "", "", "", "", "", "", 
  "", "", "", "", "", "", 71.3, 1.932774*^6, 168.155, "", "", "", 9795.834, 
  0.6, "", "", "", "", "", "", "", ""}, {"OWID_KOS", "Europe", "Kosovo", 
  "2020-11-27", 37792., 764., 702.143, 975., 12., 12.857, 19553.243, 395.287, 
  363.282, 504.456, 6.209, 6.652, 1.11, "", "", "", "", "", "", "", "", "", 
  "", "", "", "", "", "", "", "", "", "", "", "", "", "", "", "", "", 71.3, 
  1.932774*^6, 168.155, "", "", "", 9795.834, 0.6, "", "", "", "", "", "", 
  "", ""}, {"OWID_KOS", "Europe", "Kosovo", "2020-11-28", 38431., 639., 
  691.857, 989., 14., 12.143, 19883.856, 330.613, 357.961, 511.7, 7.243, 
  6.283, 1.09, "", "", "", "", "", "", "", "", "", "", "", "", "", "", "", 
  "", "", "", "", "", "", "", "", "", "", "", 71.3, 1.932774*^6, 168.155, "", 
  "", "", 9795.834, 0.6, "", "", "", "", "", "", "", ""}, 
 {"OWID_KOS", "Europe", "Kosovo", "2020-11-29", 39057., 626., 680.286, 1005., 
  16., 13., 20207.743, 323.887, 351.974, 519.978, 8.278, 6.726, 1.08, "", "", 
  "", "", "", "", "", "", "", "", "", "", "", "", "", "", "", "", "", "", "", 
  "", "", "", "", "", 71.3, 1.932774*^6, 168.155, "", "", "", 9795.834, 0.6, 
  "", "", "", "", "", "", "", ""}, {"OWID_KOS", "Europe", "Kosovo", 
  "2020-11-30", 39596., 539., 665.143, 1016., 11., 12.857, 20486.617, 
  278.874, 344.139, 525.669, 5.691, 6.652, 1.07, "", "", "", "", "", "", "", 
  "", "", "", "", "", "", "", "", "", "", "", "", "", "", "", "", "", "", "", 
  71.3, 1.932774*^6, 168.155, "", "", "", 9795.834, 0.6, "", "", "", "", "", 
  "", "", ""}, {"OWID_KOS", "Europe", "Kosovo", "2020-12-01", 40117., 521., 
  652.571, 1026., 10., 12.429, 20756.177, 269.561, 337.635, 530.843, 5.174, 
  6.43, 1.06, "", "", "", "", "", "", "", "", "", "", "", "", "", "", "", "", 
  "", "", "", "", "", "", "", "", "", "", 71.3, 1.932774*^6, 168.155, "", "", 
  "", 9795.834, 0.6, "", "", "", "", "", "", "", ""}, 
 {"OWID_KOS", "Europe", "Kosovo", "2020-12-02", 40117., 0., 552., 1026., 0., 
  11.143, 20756.177, 0., 285.6, 530.843, 0., 5.765, 1.06, "", "", "", "", "", 
  "", "", "", "", "", "", "", "", "", "", "", "", "", "", "", "", "", "", "", 
  "", "", 71.3, 1.932774*^6, 168.155, "", "", "", 9795.834, 0.6, "", "", "", 
  "", "", "", "", ""}, {"OWID_KOS", "Europe", "Kosovo", "2020-12-03", 40117., 
  0., 441.286, 1026., 0., 9., 20756.177, 0., 228.317, 530.843, 0., 4.657, 
  1.05, "", "", "", "", "", "", "", "", "", "", "", "", "", "", "", "", "", 
  "", "", "", "", "", "", "", "", "", 71.3, 1.932774*^6, 168.155, "", "", "", 
  9795.834, 0.6, "", "", "", "", "", "", "", ""}, 
 {"OWID_KOS", "Europe", "Kosovo", "2020-12-04", 40117., 0., 332.143, 1026., 
  0., 7.286, 20756.177, 0., 171.848, 530.843, 0., 3.77, 1.05, "", "", "", "", 
  "", "", "", "", "", "", "", "", "", "", "", "", "", "", "", "", "", "", "", 
  "", "", "", 71.3, 1.932774*^6, 168.155, "", "", "", 9795.834, 0.6, "", "", 
  "", "", "", "", "", ""}, {"OWID_KOS", "Europe", "Kosovo", "2020-12-05", 
  42337., 2220., 558., 1087., 61., 14., 21904.786, 1148.608, 288.704, 
  562.404, 31.561, 7.243, 1.06, "", "", "", "", "", "", "", "", "", "", "", 
  "", "", "", "", "", "", "", "", "", "", "", "", "", "", "", 71.3, 
  1.932774*^6, 168.155, "", "", "", 9795.834, 0.6, "", "", "", "", "", "", 
  "", ""}, {"OWID_KOS", "Europe", "Kosovo", "2020-12-06", 42805., 468., 
  535.429, 1106., 19., 14.429, 22146.925, 242.139, 277.026, 572.235, 9.83, 
  7.465, 1.05, "", "", "", "", "", "", "", "", "", "", "", "", "", "", "", 
  "", "", "", "", "", "", "", "", "", "", "", 71.3, 1.932774*^6, 168.155, "", 
  "", "", 9795.834, 0.6, "", "", "", "", "", "", "", ""}, 
 {"OWID_KOS", "Europe", "Kosovo", "2020-12-07", 43324., 519., 532.571, 1120., 
  14., 14.857, 22415.451, 268.526, 275.548, 579.478, 7.243, 7.687, 1.03, "", 
  "", "", "", "", "", "", "", "", "", "", "", "", "", "", "", "", "", "", "", 
  "", "", "", "", "", "", 71.3, 1.932774*^6, 168.155, "", "", "", 9795.834, 
  0.6, "", "", "", "", "", "", "", ""}, {"OWID_KOS", "Europe", "Kosovo", 
  "2020-12-08", 43881., 557., 537.714, 1137., 17., 15.857, 22703.637, 
  288.187, 278.209, 588.274, 8.796, 8.204, 1.02, "", "", "", "", "", "", "", 
  "", "", "", "", "", "", "", "", "", "", "", "", "", "", "", "", "", "", "", 
  71.3, 1.932774*^6, 168.155, "", "", "", 9795.834, 0.6, "", "", "", "", "", 
  "", "", ""}, {"OWID_KOS", "Europe", "Kosovo", "2020-12-09", 44442., 561., 
  617.857, 1148., 11., 17.429, 22993.894, 290.256, 319.674, 593.965, 5.691, 
  9.017, 1.01, "", "", "", "", "", "", "", "", "", "", "", "", "", "", "", 
  "", "", "", "", "", "", "", "", "", "", "", 71.3, 1.932774*^6, 168.155, "", 
  "", "", 9795.834, 0.6, "", "", "", "", "", "", "", ""}, 
 {"OWID_KOS", "Europe", "Kosovo", "2020-12-10", 45004., 562., 698.143, 1161., 
  13., 19.286, 23284.668, 290.774, 361.213, 600.691, 6.726, 9.978, 1., "", 
  "", "", "", "", "", "", "", "", "", "", "", "", "", "", "", "", "", "", "", 
  "", "", "", "", "", "", 71.3, 1.932774*^6, 168.155, "", "", "", 9795.834, 
  0.6, "", "", "", "", "", "", "", ""}, {"OWID_KOS", "Europe", "Kosovo", 
  "2020-12-11", 45594., 590., 782.429, 1174., 13., 21.143, 23589.928, 
  305.261, 404.822, 607.417, 6.726, 10.939, 0.99, "", "", "", "", "", "", "", 
  "", "", "", "", "", "", "", "", "", "", "", "", "", "", "", "", "", "", "", 
  71.3, 1.932774*^6, 168.155, "", "", "", 9795.834, 0.6, "", "", "", "", "", 
  "", "", ""}, {"OWID_KOS", "Europe", "Kosovo", "2020-12-12", 46118., 524., 
  540.143, 1186., 12., 14.143, 23861.041, 271.113, 279.465, 613.626, 6.209, 
  7.317, 0.98, "", "", "", "", "", "", "", "", "", "", "", "", "", "", "", 
  "", "", "", "", "", "", "", "", "", "", "", 71.3, 1.932774*^6, 168.155, "", 
  "", "", 9795.834, 0.6, "", "", "", "", "", "", "", ""}, 
 {"OWID_KOS", "Europe", "Kosovo", "2020-12-13", 46580., 462., 539.286, 1198., 
  12., 13.143, 24100.076, 239.035, 279.022, 619.834, 6.209, 6.8, 0.97, "", 
  "", "", "", "", "", "", "", "", "", "", "", "", "", "", "", "", "", "", "", 
  "", "", "", "", "", "", 71.3, 1.932774*^6, 168.155, "", "", "", 9795.834, 
  0.6, "", "", "", "", "", "", "", ""}, {"OWID_KOS", "Europe", "Kosovo", 
  "2020-12-14", 46909., 329., 512.143, 1203., 5., 11.857, 24270.298, 170.222, 
  264.978, 622.421, 2.587, 6.135, 0.96, "", "", "", "", "", "", "", "", "", 
  "", "", "", "", "", "", "", "", "", "", "", "", "", "", "", "", "", 71.3, 
  1.932774*^6, 168.155, "", "", "", 9795.834, 0.6, "", "", "", "", "", "", 
  "", ""}, {"OWID_KOS", "Europe", "Kosovo", "2020-12-15", 47203., 294., 
  474.571, 1220., 17., 11.857, 24422.41, 152.113, 245.539, 631.217, 8.796, 
  6.135, 0.96, "", "", "", "", "", "", "", "", "", "", "", "", "", "", "", 
  "", "", "", "", "", "", "", "", "", "", "", 71.3, 1.932774*^6, 168.155, "", 
  "", "", 9795.834, 0.6, "", "", "", "", "", "", "", ""}, 
 {"OWID_KOS", "Europe", "Kosovo", "2020-12-16", 47499., 296., 436.714, 1225., 
  5., 11., 24575.558, 153.148, 225.952, 633.804, 2.587, 5.691, 0.95, "", "", 
  "", "", "", "", "", "", "", "", "", "", "", "", "", "", "", "", "", "", "", 
  "", "", "", "", "", 71.3, 1.932774*^6, 168.155, "", "", "", 9795.834, 0.6, 
  "", "", "", "", "", "", "", ""}, {"OWID_KOS", "Europe", "Kosovo", 
  "2020-12-17", 47499., 0., 356.429, 1225., 0., 9.143, 24575.558, 0., 
  184.413, 633.804, 0., 4.73, 0.95, "", "", "", "", "", "", "", "", "", "", 
  "", "", "", "", "", "", "", "", "", "", "", "", "", "", "", "", 71.3, 
  1.932774*^6, 168.155, "", "", "", 9795.834, 0.6, "", "", "", "", "", "", 
  "", ""}, {"OWID_KOS", "Europe", "Kosovo", "2020-12-18", 48337., 838., 
  391.857, 1240., 15., 9.429, 25009.132, 433.574, 202.743, 641.565, 7.761, 
  4.878, 0.95, "", "", "", "", "", "", "", "", "", "", "", "", "", "", "", 
  "", "", "", "", "", "", "", "", "", "", "", 71.3, 1.932774*^6, 168.155, "", 
  "", "", 9795.834, 0.6, "", "", "", "", "", "", "", ""}, 
 {"OWID_KOS", "Europe", "Kosovo", "2020-12-19", 48682., 345., 366.286, 1248., 
  8., 8.857, 25187.632, 178.5, 189.513, 645.704, 4.139, 4.583, 0.94, "", "", 
  "", "", "", "", "", "", "", "", "", "", "", "", "", "", "", "", "", "", "", 
  "", "", "", "", "", 71.3, 1.932774*^6, 168.155, "", "", "", 9795.834, 0.6, 
  "", "", "", "", "", "", "", ""}, {"OWID_KOS", "Europe", "Kosovo", 
  "2020-12-20", 48905., 223., 332.143, 1256., 8., 8.286, 25303.01, 115.378, 
  171.848, 649.843, 4.139, 4.287, 0.94, "", "", "", "", "", "", "", "", "", 
  "", "", "", "", "", "", "", "", "", "", "", "", "", "", "", "", "", 71.3, 
  1.932774*^6, 168.155, "", "", "", 9795.834, 0.6, "", "", "", "", "", "", 
  "", ""}, {"OWID_KOS", "Europe", "Kosovo", "2020-12-21", 49169., 264., 
  322.857, 1262., 6., 8.429, 25439.601, 136.591, 167.043, 652.948, 3.104, 
  4.361, 0.93, "", "", "", "", "", "", "", "", "", "", "", "", "", "", "", 
  "", "", "", "", "", "", "", "", "", "", "", 71.3, 1.932774*^6, 168.155, "", 
  "", "", 9795.834, 0.6, "", "", "", "", "", "", "", ""}, 
 {"OWID_KOS", "Europe", "Kosovo", "2020-12-22", 49169., 0., 280.857, 1262., 
  0., 6., 25439.601, 0., 145.313, 652.948, 0., 3.104, 0.93, "", "", "", "", 
  "", "", "", "", "", "", "", "", "", "", "", "", "", "", "", "", "", "", "", 
  "", "", "", 71.3, 1.932774*^6, 168.155, "", "", "", 9795.834, 0.6, "", "", 
  "", "", "", "", "", ""}, {"OWID_KOS", "Europe", "Kosovo", "2020-12-23", 
  49440., 271., 277.286, 1274., 12., 7., 25579.814, 140.213, 143.465, 
  659.156, 6.209, 3.622, 0.94, "", "", "", "", "", "", "", "", "", "", "", 
  "", "", "", "", "", "", "", "", "", "", "", "", "", "", "", 71.3, 
  1.932774*^6, 168.155, "", "", "", 9795.834, 0.6, "", "", "", "", "", "", 
  "", ""}, {"OWID_KOS", "Europe", "Kosovo", "2020-12-24", 49440., 0., 
  277.286, 1274., 0., 7., 25579.814, 0., 143.465, 659.156, 0., 3.622, 0.94, 
  "", "", "", "", "", "", "", "", "", "", "", "", "", "", "", "", "", "", "", 
  "", "", "", "", "", "", "", 71.3, 1.932774*^6, 168.155, "", "", "", 
  9795.834, 0.6, "", "", "", "", "", "", "", ""}, 
 {"OWID_KOS", "Europe", "Kosovo", "2020-12-25", 50135., 695., 256.857, 1298., 
  24., 8.286, 25939.401, 359.587, 132.896, 671.574, 12.417, 4.287, 0.95, "", 
  "", "", "", "", "", "", "", "", "", "", "", "", "", "", "", "", "", "", "", 
  "", "", "", "", "", "", 71.3, 1.932774*^6, 168.155, "", "", "", 9795.834, 
  0.6, "", "", "", "", "", "", "", ""}, {"OWID_KOS", "Europe", "Kosovo", 
  "2020-12-26", 50405., 270., 246.143, 1305., 7., 8.143, 26079.097, 139.696, 
  127.352, 675.195, 3.622, 4.213, 0.95, "", "", "", "", "", "", "", "", "", 
  "", "", "", "", "", "", "", "", "", "", "", "", "", "", "", "", "", 71.3, 
  1.932774*^6, 168.155, "", "", "", 9795.834, 0.6, "", "", "", "", "", "", 
  "", ""}, {"OWID_KOS", "Europe", "Kosovo", "2020-12-27", 50620., 215., 245., 
  1309., 4., 7.571, 26190.336, 111.239, 126.761, 677.265, 2.07, 3.917, 0.95, 
  "", "", "", "", "", "", "", "", "", "", "", "", "", "", "", "", "", "", "", 
  "", "", "", "", "", "", "", 71.3, 1.932774*^6, 168.155, "", "", "", 
  9795.834, 0.6, "", "", "", "", "", "", "", ""}, 
 {"OWID_KOS", "Europe", "Kosovo", "2020-12-28", 50801., 181., 233.143, 1317., 
  8., 7.857, 26283.984, 93.648, 120.626, 681.404, 4.139, 4.065, 0.95, "", "", 
  "", "", "", "", "", "", "", "", "", "", "", "", "", "", "", "", "", "", "", 
  "", "", "", "", "", 71.3, 1.932774*^6, 168.155, "", "", "", 9795.834, 0.6, 
  "", "", "", "", "", "", "", ""}, {"OWID_KOS", "Europe", "Kosovo", 
  "2020-12-29", 50910., 109., 248.714, 1325., 8., 9., 26340.379, 56.396, 
  128.683, 685.543, 4.139, 4.657, 0.96, "", "", "", "", "", "", "", "", "", 
  "", "", "", "", "", "", "", "", "", "", "", "", "", "", "", "", "", 71.3, 
  1.932774*^6, 168.155, "", "", "", 9795.834, 0.6, "", "", "", "", "", "", 
  "", ""}, {"OWID_KOS", "Europe", "Kosovo", "2020-12-30", 50910., 0., 210., 
  1325., 0., 7.286, 26340.379, 0., 108.652, 685.543, 0., 3.77, 0.96, "", "", 
  "", "", "", "", "", "", "", "", "", "", "", "", "", "", "", "", "", "", "", 
  "", "", "", "", "", 71.3, 1.932774*^6, 168.155, "", "", "", 9795.834, 0.6, 
  "", "", "", "", "", "", "", ""}, {"OWID_KOS", "Europe", "Kosovo", 
  "2020-12-31", 51144., 234., 243.429, 1332., 7., 8.286, 26461.449, 121.07, 
  125.948, 689.165, 3.622, 4.287, 0.98, "", "", "", "", "", "", "", "", "", 
  "", "", "", "", "", "", "", "", "", "", "", "", "", "", "", "", "", 71.3, 
  1.932774*^6, 168.155, "", "", "", 9795.834, 0.6, "", "", "", "", "", "", 
  "", ""}, {"OWID_KOS", "Europe", "Kosovo", "2021-01-01", 51502., 358., 
  195.286, 1336., 4., 5.429, 26646.675, 185.226, 101.039, 691.234, 2.07, 
  2.809, 0.99, "", "", "", "", "", "", "", "", "", "", "", "", "", "", "", 
  "", "", "", "", "", "", "", "", "", "", "", 71.3, 1.932774*^6, 168.155, "", 
  "", "", 9795.834, 0.6, "", "", "", "", "", "", "", ""}, 
 {"OWID_KOS", "Europe", "Kosovo", "2021-01-02", 51502., 0., 156.714, 1336., 
  0., 4.429, 26646.675, 0., 81.083, 691.234, 0., 2.291, 0.99, "", "", "", "", 
  "", "", "", "", "", "", "", "", "", "", "", "", "", "", "", "", "", "", "", 
  "", "", "", 71.3, 1.932774*^6, 168.155, "", "", "", 9795.834, 0.6, "", "", 
  "", "", "", "", "", ""}, {"OWID_KOS", "Europe", "Kosovo", "2021-01-03", 
  51965., 463., 192.143, 1344., 8., 5., 26886.227, 239.552, 99.413, 695.374, 
  4.139, 2.587, 1.01, "", "", "", "", "", "", "", "", "", "", "", "", "", "", 
  "", "", "", "", "", "", "", "", "", "", "", "", 71.3, 1.932774*^6, 168.155, 
  "", "", "", 9795.834, 0.6, "", "", "", "", "", "", "", ""}, 
 {"OWID_KOS", "Europe", "Kosovo", "2021-01-04", 51965., 0., 166.286, 1344., 
  0., 3.857, 26886.227, 0., 86.035, 695.374, 0., 1.996, 1.01, "", "", "", "", 
  "", "", "", "", "", "", "", "", "", "", "", "", "", "", "", "", "", "", "", 
  "", "", "", 71.3, 1.932774*^6, 168.155, "", "", "", 9795.834, 0.6, "", "", 
  "", "", "", "", "", ""}, {"OWID_KOS", "Europe", "Kosovo", "2021-01-05", 
  52333., 368., 203.286, 1355., 11., 4.286, 27076.627, 190.4, 105.178, 
  701.065, 5.691, 2.217, 1.02, "", "", "", "", "", "", "", "", "", "", "", 
  "", "", "", "", "", "", "", "", "", "", "", "", "", "", "", 71.3, 
  1.932774*^6, 168.155, "", "", "", 9795.834, 0.6, "", "", "", "", "", "", 
  "", ""}, {"OWID_KOS", "Europe", "Kosovo", "2021-01-06", 52333., 0., 
  203.286, 1355., 0., 4.286, 27076.627, 0., 105.178, 701.065, 0., 2.217, 
  1.03, "", "", "", "", "", "", "", "", "", "", "", "", "", "", "", "", "", 
  "", "", "", "", "", "", "", "", "", 71.3, 1.932774*^6, 168.155, "", "", "", 
  9795.834, 0.6, "", "", "", "", "", "", "", ""}, 
 {"OWID_KOS", "Europe", "Kosovo", "2021-01-07", 52943., 610., 257., 1363., 
  8., 4.429, 27392.235, 315.609, 132.97, 705.204, 4.139, 2.291, 1.05, "", "", 
  "", "", "", "", "", "", "", "", "", "", "", "", "", "", "", "", "", "", "", 
  "", "", "", "", "", 71.3, 1.932774*^6, 168.155, "", "", "", 9795.834, 0.6, 
  "", "", "", "", "", "", "", ""}, {"OWID_KOS", "Europe", "Kosovo", 
  "2021-01-08", 53264., 321., 251.714, 1368., 5., 4.571, 27558.318, 166.083, 
  130.235, 707.791, 2.587, 2.365, 1.05, "", "", "", "", "", "", "", "", "", 
  "", "", "", "", "", "", "", "", "", "", "", "", "", "", "", "", "", 71.3, 
  1.932774*^6, 168.155, "", "", "", 9795.834, 0.6, "", "", "", "", "", "", 
  "", ""}, {"OWID_KOS", "Europe", "Kosovo", "2021-01-09", 53264., 0., 
  251.714, 1368., 0., 4.571, 27558.318, 0., 130.235, 707.791, 0., 2.365, 
  1.05, "", "", "", "", "", "", "", "", "", "", "", "", "", "", "", "", "", 
  "", "", "", "", "", "", "", "", "", 71.3, 1.932774*^6, 168.155, "", "", "", 
  9795.834, 0.6, "", "", "", "", "", "", "", ""}, 
 {"OWID_KOS", "Europe", "Kosovo", "2021-01-10", 53776., 512., 258.714, 1377., 
  9., 4.714, 27823.222, 264.904, 133.856, 712.447, 4.657, 2.439, 1.06, "", 
  "", "", "", "", "", "", "", "", "", "", "", "", "", "", "", "", "", "", "", 
  "", "", "", "", "", "", 71.3, 1.932774*^6, 168.155, "", "", "", 9795.834, 
  0.6, "", "", "", "", "", "", "", ""}, {"OWID_KOS", "Europe", "Kosovo", 
  "2021-01-11", 53982., 206., 288.143, 1383., 6., 5.571, 27929.805, 106.583, 
  149.083, 715.552, 3.104, 2.883, 1.06, "", "", "", "", "", "", "", "", "", 
  "", "", "", "", "", "", "", "", "", "", "", "", "", "", "", "", "", 71.3, 
  1.932774*^6, 168.155, "", "", "", 9795.834, 0.6, "", "", "", "", "", "", 
  "", ""}, {"OWID_KOS", "Europe", "Kosovo", "2021-01-12", 54261., 279., 
  275.429, 1387., 4., 4.571, 28074.157, 144.352, 142.504, 717.621, 2.07, 
  2.365, 1.07, "", "", "", "", "", "", "", "", "", "", "", "", "", "", "", 
  "", "", "", "", "", "", "", "", "", "", "", 71.3, 1.932774*^6, 168.155, "", 
  "", "", 9795.834, 0.6, "", "", "", "", "", "", "", ""}, 
 {"OWID_KOS", "Europe", "Kosovo", "2021-01-13", 54560., 299., 318.143, 1388., 
  1., 4.714, 28228.857, 154.7, 164.604, 718.139, 0.517, 2.439, 1.07, "", "", 
  "", "", "", "", "", "", "", "", "", "", "", "", "", "", "", "", "", "", "", 
  "", "", "", "", "", 71.3, 1.932774*^6, 168.155, "", "", "", 9795.834, 0.6, 
  "", "", "", "", "", "", "", ""}, {"OWID_KOS", "Europe", "Kosovo", 
  "2021-01-14", 54839., 279., 270.857, 1392., 4., 4.143, 28373.209, 144.352, 
  140.139, 720.208, 2.07, 2.143, 1.08, "", "", "", "", "", "", "", "", "", 
  "", "", "", "", "", "", "", "", "", "", "", "", "", "", "", "", "", 71.3, 
  1.932774*^6, 168.155, "", "", "", 9795.834, 0.6, "", "", "", "", "", "", 
  "", ""}, {"OWID_KOS", "Europe", "Kosovo", "2021-01-15", 55135., 296., 
  267.286, 1399., 7., 4.429, 28526.356, 153.148, 138.291, 723.83, 3.622, 
  2.291, 1.08, "", "", "", "", "", "", "", "", "", "", "", "", "", "", "", 
  "", "", "", "", "", "", "", "", "", "", "", 71.3, 1.932774*^6, 168.155, "", 
  "", "", 9795.834, 0.6, "", "", "", "", "", "", "", ""}, 
 {"OWID_KOS", "Europe", "Kosovo", "2021-01-16", 55135., 0., 267.286, 1399., 
  0., 4.429, 28526.356, 0., 138.291, 723.83, 0., 2.291, 1.09, "", "", "", "", 
  "", "", "", "", "", "", "", "", "", "", "", "", "", "", "", "", "", "", "", 
  "", "", "", 71.3, 1.932774*^6, 168.155, "", "", "", 9795.834, 0.6, "", "", 
  "", "", "", "", "", ""}, {"OWID_KOS", "Europe", "Kosovo", "2021-01-17", 
  55851., 716., 296.429, 1410., 11., 4.714, 28896.808, 370.452, 153.369, 
  729.521, 5.691, 2.439, 1.09, "", "", "", "", "", "", "", "", "", "", "", 
  "", "", "", "", "", "", "", "", "", "", "", "", "", "", "", 71.3, 
  1.932774*^6, 168.155, "", "", "", 9795.834, 0.6, "", "", "", "", "", "", 
  "", ""}, {"OWID_KOS", "Europe", "Kosovo", "2021-01-18", 55851., 0., 267., 
  1410., 0., 3.857, 28896.808, 0., 138.143, 729.521, 0., 1.996, 1.1, "", "", 
  "", "", "", "", "", "", "", "", "", "", "", "", "", "", "", "", "", "", "", 
  "", "", "", "", "", 75., 1.932774*^6, 168.155, "", "", "", 9795.834, 0.6, 
  "", "", "", "", "", "", "", ""}, {"OWID_KOS", "Europe", "Kosovo", 
  "2021-01-19", 56118., 267., 265.286, 1411., 1., 3.429, 29034.952, 138.143, 
  137.256, 730.039, 0.517, 1.774, 1.1, "", "", "", "", "", "", "", "", "", 
  "", "", "", "", "", "", "", "", "", "", "", "", "", "", "", "", "", 75., 
  1.932774*^6, 168.155, "", "", "", 9795.834, 0.6, "", "", "", "", "", "", 
  "", ""}, {"OWID_KOS", "Europe", "Kosovo", "2021-01-20", 56412., 294., 
  264.571, 1420., 9., 4.571, 29187.065, 152.113, 136.887, 734.695, 4.657, 
  2.365, 1.11, "", "", "", "", "", "", "", "", "", "", "", "", "", "", "", 
  "", "", "", "", "", "", "", "", "", "", "", 75., 1.932774*^6, 168.155, "", 
  "", "", 9795.834, 0.6, "", "", "", "", "", "", "", ""}, 
 {"OWID_KOS", "Europe", "Kosovo", "2021-01-21", 57028., 616., 312.714, 1433., 
  13., 5.857, 29505.778, 318.713, 161.796, 741.421, 6.726, 3.03, 1.11, "", 
  "", "", "", "", "", "", "", "", "", "", "", "", "", "", "", "", "", "", "", 
  "", "", "", "", "", "", 75., 1.932774*^6, 168.155, "", "", "", 9795.834, 
  0.6, "", "", "", "", "", "", "", ""}, {"OWID_KOS", "Europe", "Kosovo", 
  "2021-01-22", 57317., 289., 311.714, 1447., 14., 6.857, 29655.304, 149.526, 
  161.278, 748.665, 7.243, 3.548, 1.11, "", "", "", "", "", "", "", "", "", 
  "", "", "", "", "", "", "", "", "", "", "", "", "", "", "", "", "", 75., 
  1.932774*^6, 168.155, "", "", "", 9795.834, 0.6, "", "", "", "", "", "", 
  "", ""}, {"OWID_KOS", "Europe", "Kosovo", "2021-01-23", 57317., 0., 
  311.714, 1447., 0., 6.857, 29655.304, 0., 161.278, 748.665, 0., 3.548, 
  1.12, "", "", "", "", "", "", "", "", "", "", "", "", "", "", "", "", "", 
  "", "", "", "", "", "", "", "", "", 75., 1.932774*^6, 168.155, "", "", "", 
  9795.834, 0.6, "", "", "", "", "", "", "", ""}, 
 {"OWID_KOS", "Europe", "Kosovo", "2021-01-24", 57317., 0., 209.429, 1447., 
  0., 5.286, 29655.304, 0., 108.356, 748.665, 0., 2.735, 1.12, "", "", "", 
  "", "", "", "", "", "", "", "", "", "", "", "", "", "", "", "", "", "", "", 
  "", "", "", "", 75., 1.932774*^6, 168.155, "", "", "", 9795.834, 0.6, "", 
  "", "", "", "", "", "", ""}, {"OWID_KOS", "Europe", "Kosovo", "2021-01-25", 
  58399., 1082., 364., 1466., 19., 8., 30215.121, 559.817, 188.33, 758.495, 
  9.83, 4.139, 1.13, "", "", "", "", "", "", "", "", "", "", "", "", "", "", 
  "", "", "", "", "", "", "", "", "", "", "", "", 75., 1.932774*^6, 168.155, 
  "", "", "", 9795.834, 0.6, "", "", "", "", "", "", "", ""}, 
 {"OWID_KOS", "Europe", "Kosovo", "2021-01-26", 58399., 0., 325.857, 1466., 
  0., 7.857, 30215.121, 0., 168.596, 758.495, 0., 4.065, 1.13, "", "", "", 
  "", "", "", "", "", "", "", "", "", "", "", "", "", "", "", "", "", "", "", 
  "", "", "", "", 75., 1.932774*^6, 168.155, "", "", "", 9795.834, 0.6, "", 
  "", "", "", "", "", "", ""}, {"OWID_KOS", "Europe", "Kosovo", "2021-01-27", 
  58988., 589., 368., 1479., 13., 8.429, 30519.864, 304.743, 190.4, 765.221, 
  6.726, 4.361, 1.13, "", "", "", "", "", "", "", "", "", "", "", "", "", "", 
  "", "", "", "", "", "", "", "", "", "", "", "", 75., 1.932774*^6, 168.155, 
  "", "", "", 9795.834, 0.6, "", "", "", "", "", "", "", ""}, 
 {"OWID_KOS", "Europe", "Kosovo", "2021-01-28", 58988., 0., 280., 1479., 0., 
  6.571, 30519.864, 0., 144.869, 765.221, 0., 3.4, 1.12, "", "", "", "", "", 
  "", "", "", "", "", "", "", "", "", "", "", "", "", "", "", "", "", "", "", 
  "", "", 75., 1.932774*^6, 168.155, "", "", "", 9795.834, 0.6, "", "", "", 
  "", "", "", "", ""}, {"OWID_KOS", "Europe", "Kosovo", "2021-01-29", 59646., 
  658., 332.714, 1487., 8., 5.714, 30860.308, 340.443, 172.143, 769.361, 
  4.139, 2.957, 1.12, "", "", "", "", "", "", "", "", "", "", "", "", "", "", 
  "", "", "", "", "", "", "", "", "", "", "", "", 75., 1.932774*^6, 168.155, 
  "", "", "", 9795.834, 0.6, "", "", "", "", "", "", "", ""}, 
 {"OWID_KOS", "Europe", "Kosovo", "2021-01-30", 59646., 0., 332.714, 1487., 
  0., 5.714, 30860.308, 0., 172.143, 769.361, 0., 2.957, 1.12, "", "", "", 
  "", "", "", "", "", "", "", "", "", "", "", "", "", "", "", "", "", "", "", 
  "", "", "", "", 75., 1.932774*^6, 168.155, "", "", "", 9795.834, 0.6, "", 
  "", "", "", "", "", "", ""}, {"OWID_KOS", "Europe", "Kosovo", "2021-01-31", 
  60218., 572., 414.429, 1498., 11., 7.286, 31156.255, 295.948, 214.422, 
  775.052, 5.691, 3.77, 1.12, "", "", "", "", "", "", "", "", "", "", "", "", 
  "", "", "", "", "", "", "", "", "", "", "", "", "", "", 69.44, 1.932774*^6, 
  168.155, "", "", "", 9795.834, 0.6, "", "", "", "", "", "", "", ""}, 
 {"OWID_KOS", "Europe", "Kosovo", "2021-02-01", 60218., 0., 259.857, 1498., 
  0., 4.571, 31156.255, 0., 134.448, 775.052, 0., 2.365, 1.12, "", "", "", 
  "", "", "", "", "", "", "", "", "", "", "", "", "", "", "", "", "", "", "", 
  "", "", "", "", 69.44, 1.932774*^6, 168.155, "", "", "", 9795.834, 0.6, "", 
  "", "", "", "", "", "", ""}, {"OWID_KOS", "Europe", "Kosovo", "2021-02-02", 
  60218., 0., 259.857, 1498., 0., 4.571, 31156.255, 0., 134.448, 775.052, 0., 
  2.365, 1.12, "", "", "", "", "", "", "", "", "", "", "", "", "", "", "", 
  "", "", "", "", "", "", "", "", "", "", "", 69.44, 1.932774*^6, 168.155, 
  "", "", "", 9795.834, 0.6, "", "", "", "", "", "", "", ""}, 
 {"OWID_KOS", "Europe", "Kosovo", "2021-02-03", 61086., 868., 299.714, 1509., 
  11., 4.286, 31605.351, 449.095, 155.069, 780.743, 5.691, 2.217, 1.13, "", 
  "", "", "", "", "", "", "", "", "", "", "", "", "", "", "", "", "", "", "", 
  "", "", "", "", "", "", 69.44, 1.932774*^6, 168.155, "", "", "", 9795.834, 
  0.6, "", "", "", "", "", "", "", ""}, {"OWID_KOS", "Europe", "Kosovo", 
  "2021-02-04", 61404., 318., 345.143, 1514., 5., 5., 31769.881, 164.53, 
  178.574, 783.33, 2.587, 2.587, 1.13, "", "", "", "", "", "", "", "", "", 
  "", "", "", "", "", "", "", "", "", "", "", "", "", "", "", "", "", 69.44, 
  1.932774*^6, 168.155, "", "", "", 9795.834, 0.6, "", "", "", "", "", "", 
  "", ""}, {"OWID_KOS", "Europe", "Kosovo", "2021-02-05", 61688., 284., 
  291.714, 1519., 5., 4.571, 31916.82, 146.939, 150.93, 785.917, 2.587, 
  2.365, 1.13, "", "", "", "", "", "", "", "", "", "", "", "", "", "", "", 
  "", "", "", "", "", "", "", "", "", "", "", 69.44, 1.932774*^6, 168.155, 
  "", "", "", 9795.834, 0.6, "", "", "", "", "", "", "", ""}, 
 {"OWID_KOS", "Europe", "Kosovo", "2021-02-06", 61688., 0., 291.714, 1519., 
  0., 4.571, 31916.82, 0., 150.93, 785.917, 0., 2.365, 1.13, "", "", "", "", 
  "", "", "", "", "", "", "", "", "", "", "", "", "", "", "", "", "", "", "", 
  "", "", "", 69.44, 1.932774*^6, 168.155, "", "", "", 9795.834, 0.6, "", "", 
  "", "", "", "", "", ""}, {"OWID_KOS", "Europe", "Kosovo", "2021-02-07", 
  61688., 0., 210., 1519., 0., 3., 31916.82, 0., 108.652, 785.917, 0., 1.552, 
  1.13, "", "", "", "", "", "", "", "", "", "", "", "", "", "", "", "", "", 
  "", "", "", "", "", "", "", "", "", 69.44, 1.932774*^6, 168.155, "", "", 
  "", 9795.834, 0.6, "", "", "", "", "", "", "", ""}, 
 {"OWID_KOS", "Europe", "Kosovo", "2021-02-08", 62548., 860., 332.857, 1526., 
  7., 4., 32361.776, 444.956, 172.217, 789.539, 3.622, 2.07, 1.14, "", "", 
  "", "", "", "", "", "", "", "", "", "", "", "", "", "", "", "", "", "", "", 
  "", "", "", "", "", 69.44, 1.932774*^6, 168.155, "", "", "", 9795.834, 0.6, 
  "", "", "", "", "", "", "", ""}, {"OWID_KOS", "Europe", "Kosovo", 
  "2021-02-09", 62548., 0., 332.857, 1526., 0., 4., 32361.776, 0., 172.217, 
  789.539, 0., 2.07, 1.14, "", "", "", "", "", "", "", "", "", "", "", "", 
  "", "", "", "", "", "", "", "", "", "", "", "", "", "", 69.44, 1.932774*^6, 
  168.155, "", "", "", 9795.834, 0.6, "", "", "", "", "", "", "", ""}, 
 {"OWID_KOS", "Europe", "Kosovo", "2021-02-10", 63089., 541., 286.143, 1532., 
  6., 3.286, 32641.685, 279.909, 148.048, 792.643, 3.104, 1.7, 1.14, "", "", 
  "", "", "", "", "", "", "", "", "", "", "", "", "", "", "", "", "", "", "", 
  "", "", "", "", "", 69.44, 1.932774*^6, 168.155, "", "", "", 9795.834, 0.6, 
  "", "", "", "", "", "", "", ""}, {"OWID_KOS", "Europe", "Kosovo", 
  "2021-02-11", 63089., 0., 240.714, 1532., 0., 2.571, 32641.685, 0., 
  124.543, 792.643, 0., 1.33, 1.14, "", "", "", "", "", "", "", "", "", "", 
  "", "", "", "", "", "", "", "", "", "", "", "", "", "", "", "", 65.74, 
  1.932774*^6, 168.155, "", "", "", 9795.834, 0.6, "", "", "", "", "", "", 
  "", ""}, {"OWID_KOS", "Europe", "Kosovo", "2021-02-12", 63805., 716., 
  302.429, 1540., 8., 3., 33012.137, 370.452, 156.474, 796.782, 4.139, 1.552, 
  1.15, "", "", "", "", "", "", "", "", "", "", "", "", "", "", "", "", "", 
  "", "", "", "", "", "", "", "", "", 65.74, 1.932774*^6, 168.155, "", "", 
  "", 9795.834, 0.6, "", "", "", "", "", "", "", ""}, 
 {"OWID_KOS", "Europe", "Kosovo", "2021-02-13", 63805., 0., 302.429, 1540., 
  0., 3., 33012.137, 0., 156.474, 796.782, 0., 1.552, 1.15, "", "", "", "", 
  "", "", "", "", "", "", "", "", "", "", "", "", "", "", "", "", "", "", "", 
  "", "", "", 65.74, 1.932774*^6, 168.155, "", "", "", 9795.834, 0.6, "", "", 
  "", "", "", "", "", ""}, {"OWID_KOS", "Europe", "Kosovo", "2021-02-14", 
  63805., 0., 302.429, 1540., 0., 3., 33012.137, 0., 156.474, 796.782, 0., 
  1.552, 1.15, "", "", "", "", "", "", "", "", "", "", "", "", "", "", "", 
  "", "", "", "", "", "", "", "", "", "", "", 65.74, 1.932774*^6, 168.155, 
  "", "", "", 9795.834, 0.6, "", "", "", "", "", "", "", ""}, 
 {"OWID_KOS", "Europe", "Kosovo", "2021-02-15", 64619., 814., 295.857, 1545., 
  5., 2.714, 33433.293, 421.156, 153.074, 799.369, 2.587, 1.404, 1.16, "", 
  "", "", "", "", "", "", "", "", "", "", "", "", "", "", "", "", "", "", "", 
  "", "", "", "", "", "", 65.74, 1.932774*^6, 168.155, "", "", "", 9795.834, 
  0.6, "", "", "", "", "", "", "", ""}, {"OWID_KOS", "Europe", "Kosovo", 
  "2021-02-16", 64868., 249., 331.429, 1548., 3., 3.143, 33562.124, 128.83, 
  171.478, 800.921, 1.552, 1.626, 1.16, "", "", "", "", "", "", "", "", "", 
  "", "", "", "", "", "", "", "", "", "", "", "", "", "", "", "", "", 65.74, 
  1.932774*^6, 168.155, "", "", "", 9795.834, 0.6, "", "", "", "", "", "", 
  "", ""}, {"OWID_KOS", "Europe", "Kosovo", "2021-02-17", 64868., 0., 
  254.143, 1548., 0., 2.286, 33562.124, 0., 131.491, 800.921, 0., 1.183, 
  1.16, "", "", "", "", "", "", "", "", "", "", "", "", "", "", "", "", "", 
  "", "", "", "", "", "", "", "", "", 65.74, 1.932774*^6, 168.155, "", "", 
  "", 9795.834, 0.6, "", "", "", "", "", "", "", ""}, 
 {"OWID_KOS", "Europe", "Kosovo", "2021-02-18", 65165., 297., 296.571, 1553., 
  5., 3., 33715.789, 153.665, 153.443, 803.508, 2.587, 1.552, 1.17, "", "", 
  "", "", "", "", "", "", "", "", "", "", "", "", "", "", "", "", "", "", "", 
  "", "", "", "", "", 65.74, 1.932774*^6, 168.155, "", "", "", 9795.834, 0.6, 
  "", "", "", "", "", "", "", ""}, {"OWID_KOS", "Europe", "Kosovo", 
  "2021-02-19", 65450., 285., 235., 1558., 5., 2.571, 33863.245, 147.456, 
  121.587, 806.095, 2.587, 1.33, 1.18, "", "", "", "", "", "", "", "", "", 
  "", "", "", "", "", "", "", "", "", "", "", "", "", "", "", "", "", 65.74, 
  1.932774*^6, 168.155, "", "", "", 9795.834, 0.6, "", "", "", "", "", "", 
  "", ""}, {"OWID_KOS", "Europe", "Kosovo", "2021-02-20", 65450., 0., 235., 
  1558., 0., 2.571, 33863.245, 0., 121.587, 806.095, 0., 1.33, 1.19, "", "", 
  "", "", "", "", "", "", "", "", "", "", "", "", "", "", "", "", "", "", "", 
  "", "", "", "", "", 65.74, 1.932774*^6, 168.155, "", "", "", 9795.834, 0.6, 
  "", "", "", "", "", "", "", ""}, {"OWID_KOS", "Europe", "Kosovo", 
  "2021-02-21", 66480., 1030., 382.143, 1572., 14., 4.571, 34396.158, 
  532.913, 197.717, 813.339, 7.243, 2.365, 1.2, "", "", "", "", "", "", "", 
  "", "", "", "", "", "", "", "", "", "", "", "", "", "", "", "", "", "", "", 
  65.74, 1.932774*^6, 168.155, "", "", "", 9795.834, 0.6, "", "", "", "", "", 
  "", "", ""}, {"OWID_KOS", "Europe", "Kosovo", "2021-02-22", 66480., 0., 
  265.857, 1572., 0., 3.857, 34396.158, 0., 137.552, 813.339, 0., 1.996, 1.2, 
  "", "", "", "", "", "", "", "", "", "", "", "", "", "", "", "", "", "", "", 
  "", "", "", "", "", "", "", 65.74, 1.932774*^6, 168.155, "", "", "", 
  9795.834, 0.6, "", "", "", "", "", "", "", ""}, 
 {"OWID_KOS", "Europe", "Kosovo", "2021-02-23", 66740., 260., 267.429, 1575., 
  3., 3.857, 34530.68, 134.522, 138.365, 814.891, 1.552, 1.996, 1.2, "", "", 
  "", "", "", "", "", "", "", "", "", "", "", "", "", "", "", "", "", "", "", 
  "", "", "", "", "", 65.74, 1.932774*^6, 168.155, "", "", "", 9795.834, 0.6, 
  "", "", "", "", "", "", "", ""}, {"OWID_KOS", "Europe", "Kosovo", 
  "2021-02-24", 67569., 829., 385.857, 1582., 7., 4.857, 34959.597, 428.917, 
  199.639, 818.513, 3.622, 2.513, 1.21, "", "", "", "", "", "", "", "", "", 
  "", "", "", "", "", "", "", "", "", "", "", "", "", "", "", "", "", 65.74, 
  1.932774*^6, 168.155, "", "", "", 9795.834, 0.6, "", "", "", "", "", "", 
  "", ""}, {"OWID_KOS", "Europe", "Kosovo", "2021-02-25", 68006., 437., 
  405.857, 1587., 5., 4.857, 35185.697, 226.1, 209.987, 821.1, 2.587, 2.513, 
  1.21, "", "", "", "", "", "", "", "", "", "", "", "", "", "", "", "", "", 
  "", "", "", "", "", "", "", "", "", 65.74, 1.932774*^6, 168.155, "", "", 
  "", 9795.834, 0.6, "", "", "", "", "", "", "", ""}, 
 {"OWID_KOS", "Europe", "Kosovo", "2021-02-26", 68451., 445., 428.714, 1592., 
  5., 4.857, 35415.936, 230.239, 221.813, 823.687, 2.587, 2.513, 1.21, "", 
  "", "", "", "", "", "", "", "", "", "", "", "", "", "", "", "", "", "", "", 
  "", "", "", "", "", "", 65.74, 1.932774*^6, 168.155, "", "", "", 9795.834, 
  0.6, "", "", "", "", "", "", "", ""}, {"OWID_KOS", "Europe", "Kosovo", 
  "2021-02-27", 68451., 0., 428.714, 1592., 0., 4.857, 35415.936, 0., 
  221.813, 823.687, 0., 2.513, 1.21, "", "", "", "", "", "", "", "", "", "", 
  "", "", "", "", "", "", "", "", "", "", "", "", "", "", "", "", 65.74, 
  1.932774*^6, 168.155, "", "", "", 9795.834, 0.6, "", "", "", "", "", "", 
  "", ""}, {"OWID_KOS", "Europe", "Kosovo", "2021-02-28", 68451., 0., 
  281.571, 1592., 0., 2.857, 35415.936, 0., 145.683, 823.687, 0., 1.478, 
  1.21, "", "", "", "", "", "", "", "", "", "", "", "", "", "", "", "", "", 
  "", "", "", "", "", "", "", "", "", 65.74, 1.932774*^6, 168.155, "", "", 
  "", 9795.834, 0.6, "", "", "", "", "", "", "", ""}, 
 {"OWID_KOS", "Europe", "Kosovo", "2021-03-01", 68451., 0., 281.571, 1592., 
  0., 2.857, 35415.936, 0., 145.683, 823.687, 0., 1.478, 1.22, "", "", "", 
  "", "", "", "", "", "", "", "", "", "", "", "", "", "", "", "", "", "", "", 
  "", "", "", "", 65.74, 1.932774*^6, 168.155, "", "", "", 9795.834, 0.6, "", 
  "", "", "", "", "", "", ""}, {"OWID_KOS", "Europe", "Kosovo", "2021-03-02", 
  70285., 1834., 506.429, 1616., 24., 5.857, 36364.831, 948.895, 262.022, 
  836.104, 12.417, 3.03, 1.24, "", "", "", "", "", "", "", "", "", "", "", 
  "", "", "", "", "", "", "", "", "", "", "", "", "", "", "", 65.74, 
  1.932774*^6, 168.155, "", "", "", 9795.834, 0.6, "", "", "", "", "", "", 
  "", ""}, {"OWID_KOS", "Europe", "Kosovo", "2021-03-03", 70853., 568., 
  469.143, 1620., 4., 5.429, 36658.709, 293.878, 242.73, 838.174, 2.07, 
  2.809, 1.23, "", "", "", "", "", "", "", "", "", "", "", "", "", "", "", 
  "", "", "", "", "", "", "", "", "", "", "", 65.74, 1.932774*^6, 168.155, 
  "", "", "", 9795.834, 0.6, "", "", "", "", "", "", "", ""}, 
 {"OWID_KOS", "Europe", "Kosovo", "2021-03-04", 70853., 0., 406.714, 1620., 
  0., 4.714, 36658.709, 0., 210.43, 838.174, 0., 2.439, 1.22, "", "", "", "", 
  "", "", "", "", "", "", "", "", "", "", "", "", "", "", "", "", "", "", "", 
  "", "", "", 65.74, 1.932774*^6, 168.155, "", "", "", 9795.834, 0.6, "", "", 
  "", "", "", "", "", ""}, {"OWID_KOS", "Europe", "Kosovo", "2021-03-05", 
  71444., 591., 427.571, 1627., 7., 5., 36964.487, 305.778, 221.222, 841.795, 
  3.622, 2.587, 1.21, "", "", "", "", "", "", "", "", "", "", "", "", "", "", 
  "", "", "", "", "", "", "", "", "", "", "", "", 65.74, 1.932774*^6, 
  168.155, "", "", "", 9795.834, 0.6, "", "", "", "", "", "", "", ""}, 
 {"OWID_KOS", "Europe", "Kosovo", "2021-03-06", 72600., 1156., 592.714, 
  1640., 13., 6.857, 37562.591, 598.104, 306.665, 848.521, 6.726, 3.548, 
  1.21, "", "", "", "", "", "", "", "", "", "", "", "", "", "", "", "", "", 
  "", "", "", "", "", "", "", "", "", 65.74, 1.932774*^6, 168.155, "", "", 
  "", 9795.834, 0.6, "", "", "", "", "", "", "", ""}, 
 {"OWID_KOS", "Europe", "Kosovo", "2021-03-07", 72600., 0., 592.714, 1640., 
  0., 6.857, 37562.591, 0., 306.665, 848.521, 0., 3.548, 1.19, "", "", "", 
  "", "", "", "", "", "", "", "", "", "", "", "", "", "", "", "", "", "", "", 
  "", "", "", "", 65.74, 1.932774*^6, 168.155, "", "", "", 9795.834, 0.6, "", 
  "", "", "", "", "", "", ""}, {"OWID_KOS", "Europe", "Kosovo", "2021-03-08", 
  73735., 1135., 754.857, 1655., 15., 9., 38149.83, 587.239, 390.556, 
  856.282, 7.761, 4.657, 1.18, "", "", "", "", "", "", "", "", "", "", "", 
  "", "", "", "", "", "", "", "", "", "", "", "", "", "", "", 65.74, 
  1.932774*^6, 168.155, "", "", "", 9795.834, 0.6, "", "", "", "", "", "", 
  "", ""}, {"OWID_KOS", "Europe", "Kosovo", "2021-03-09", 73735., 0., 
  492.857, 1655., 0., 5.571, 38149.83, 0., 255., 856.282, 0., 2.883, 1.17, 
  "", "", "", "", "", "", "", "", "", "", "", "", "", "", "", "", "", "", "", 
  "", "", "", "", "", "", "", 65.74, 1.932774*^6, 168.155, "", "", "", 
  9795.834, 0.6, "", "", "", "", "", "", "", ""}, 
 {"OWID_KOS", "Europe", "Kosovo", "2021-03-10", 74708., 973., 550.714, 1674., 
  19., 7.714, 38653.252, 503.422, 284.935, 866.113, 9.83, 3.991, 1.16, "", 
  "", "", "", "", "", "", "", "", "", "", "", "", "", "", "", "", "", "", "", 
  "", "", "", "", "", "", 65.74, 1.932774*^6, 168.155, "", "", "", 9795.834, 
  0.6, "", "", "", "", "", "", "", ""}, {"OWID_KOS", "Europe", "Kosovo", 
  "2021-03-11", 74708., 0., 550.714, 1674., 0., 7.714, 38653.252, 0., 
  284.935, 866.113, 0., 3.991, 1.15, "", "", "", "", "", "", "", "", "", "", 
  "", "", "", "", "", "", "", "", "", "", "", "", "", "", "", "", 65.74, 
  1.932774*^6, 168.155, "", "", "", 9795.834, 0.6, "", "", "", "", "", "", 
  "", ""}, {"OWID_KOS", "Europe", "Kosovo", "2021-03-12", 76070., 1362., 
  660.857, 1688., 14., 8.714, 39357.938, 704.687, 341.922, 873.356, 7.243, 
  4.509, 1.15, "", "", "", "", "", "", "", "", "", "", "", "", "", "", "", 
  "", "", "", "", "", "", "", "", "", "", "", 62.04, 1.932774*^6, 168.155, 
  "", "", "", 9795.834, 0.6, "", "", "", "", "", "", "", ""}, 
 {"OWID_KOS", "Europe", "Kosovo", "2021-03-13", 76070., 0., 495.714, 1688., 
  0., 6.857, 39357.938, 0., 256.478, 873.356, 0., 3.548, 1.13, "", "", "", 
  "", "", "", "", "", "", "", "", "", "", "", "", "", "", "", "", "", "", "", 
  "", "", "", "", 62.04, 1.932774*^6, 168.155, "", "", "", 9795.834, 0.6, "", 
  "", "", "", "", "", "", ""}, {"OWID_KOS", "Europe", "Kosovo", "2021-03-14", 
  76070., 0., 495.714, 1688., 0., 6.857, 39357.938, 0., 256.478, 873.356, 0., 
  3.548, 1.13, "", "", "", "", "", "", "", "", "", "", "", "", "", "", "", 
  "", "", "", "", "", "", "", "", "", "", "", 62.04, 1.932774*^6, 168.155, 
  "", "", "", 9795.834, 0.6, "", "", "", "", "", "", "", ""}, 
 {"OWID_KOS", "Europe", "Kosovo", "2021-03-15", 77787., 1717., 578.857, 
  1715., 27., 8.571, 40246.299, 888.36, 299.496, 887.326, 13.97, 4.435, 1.12, 
  "", "", "", "", "", "", "", "", "", "", "", "", "", "", "", "", "", "", "", 
  "", "", "", "", "", "", "", 62.04, 1.932774*^6, 168.155, "", "", "", 
  9795.834, 0.6, "", "", "", "", "", "", "", ""}, 
 {"OWID_KOS", "Europe", "Kosovo", "2021-03-16", 78340., 553., 657.857, 1723., 
  8., 9.714, 40532.416, 286.117, 340.369, 891.465, 4.139, 5.026, 1.1, "", "", 
  "", "", "", "", "", "", "", "", "", "", "", "", "", "", "", "", "", "", "", 
  "", "", "", "", "", 62.04, 1.932774*^6, 168.155, "", "", "", 9795.834, 0.6, 
  "", "", "", "", "", "", "", ""}, {"OWID_KOS", "Europe", "Kosovo", 
  "2021-03-17", 78340., 0., 518.857, 1723., 0., 7., 40532.416, 0., 268.452, 
  891.465, 0., 3.622, 1.09, "", "", "", "", "", "", "", "", "", "", "", "", 
  "", "", "", "", "", "", "", "", "", "", "", "", "", "", 62.04, 1.932774*^6, 
  168.155, "", "", "", 9795.834, 0.6, "", "", "", "", "", "", "", ""}, 
 {"OWID_KOS", "Europe", "Kosovo", "2021-03-18", 78340., 0., 518.857, 1723., 
  0., 7., 40532.416, 0., 268.452, 891.465, 0., 3.622, 1.08, "", "", "", "", 
  "", "", "", "", "", "", "", "", "", "", "", "", "", "", "", "", "", "", "", 
  "", "", "", 62.04, 1.932774*^6, 168.155, "", "", "", 9795.834, 0.6, "", "", 
  "", "", "", "", "", ""}, {"OWID_KOS", "Europe", "Kosovo", "2021-03-19", 
  80295., 1955., 603.571, 1752., 29., 9.143, 41543.916, 1011.5, 312.282, 
  906.469, 15.004, 4.73, 1.08, "", "", "", "", "", "", "", "", "", "", "", 
  "", "", "", "", "", "", "", "", "", "", "", "", "", "", "", 62.04, 
  1.932774*^6, 168.155, "", "", "", 9795.834, 0.6, "", "", "", "", "", "", 
  "", ""}, {"OWID_KOS", "Europe", "Kosovo", "2021-03-20", 80295., 0., 
  603.571, 1752., 0., 9.143, 41543.916, 0., 312.282, 906.469, 0., 4.73, 1.06, 
  "", "", "", "", "", "", "", "", "", "", "", "", "", "", "", "", "", "", "", 
  "", "", "", "", "", "", "", 62.04, 1.932774*^6, 168.155, "", "", "", 
  9795.834, 0.6, "", "", "", "", "", "", "", ""}, 
 {"OWID_KOS", "Europe", "Kosovo", "2021-03-21", 80295., 0., 603.571, 1752., 
  0., 9.143, 41543.916, 0., 312.282, 906.469, 0., 4.73, 1.04, "", "", "", "", 
  "", "", "", "", "", "", "", "", "", "", "", "", "", "", "", "", "", "", "", 
  "", "", "", 62.04, 1.932774*^6, 168.155, "", "", "", 9795.834, 0.6, "", "", 
  "", "", "", "", "", ""}, {"OWID_KOS", "Europe", "Kosovo", "2021-03-22", 
  80295., 0., 358.286, 1752., 0., 5.286, 41543.916, 0., 185.374, 906.469, 0., 
  2.735, 1.03, "", "", "", "", "", "", "", "", "", "", "", "", "", "", "", 
  "", "", "", "", "", "", "", "", "", "", "", 62.04, 1.932774*^6, 168.155, 
  "", "", "", 9795.834, 0.6, "", "", "", "", "", "", "", ""}, 
 {"OWID_KOS", "Europe", "Kosovo", "2021-03-23", 80295., 0., 279.286, 1752., 
  0., 4.143, 41543.916, 0., 144.5, 906.469, 0., 2.143, 1.02, "", "", "", "", 
  "", "", "", "", "", "", "", "", "", "", "", "", "", "", "", "", "", "", "", 
  "", "", "", 62.04, 1.932774*^6, 168.155, "", "", "", 9795.834, 0.6, "", "", 
  "", "", "", "", "", ""}, {"OWID_KOS", "Europe", "Kosovo", "2021-03-24", 
  84172., 3877., 833.143, 1811., 59., 12.571, 43549.841, 2005.925, 431.061, 
  936.995, 30.526, 6.504, 1.02, "", "", "", "", "", "", "", "", "", "", "", 
  "", "", "", "", "", "", "", "", "", "", "", "", "", "", "", 62.04, 
  1.932774*^6, 168.155, "", "", "", 9795.834, 0.6, "", "", "", "", "", "", 
  "", ""}, {"OWID_KOS", "Europe", "Kosovo", "2021-03-25", 84172., 0., 
  833.143, 1811., 0., 12.571, 43549.841, 0., 431.061, 936.995, 0., 6.504, 
  1.02, "", "", "", "", "", "", "", "", "", "", "", "", "", "", "", "", "", 
  "", "", "", "", "", "", "", "", "", 62.04, 1.932774*^6, 168.155, "", "", 
  "", 9795.834, 0.6, "", "", "", "", "", "", "", ""}, 
 {"OWID_KOS", "Europe", "Kosovo", "2021-03-26", 84172., 0., 553.857, 1811., 
  0., 8.429, 43549.841, 0., 286.561, 936.995, 0., 4.361, 1.03, "", "", "", 
  "", "", "", "", "", "", "", "", "", "", "", "", "", "", "", "", "", "", "", 
  "", "", "", "", 62.04, 1.932774*^6, 168.155, "", "", "", 9795.834, 0.6, "", 
  "", "", "", "", "", "", ""}, {"OWID_KOS", "Europe", "Kosovo", "2021-03-27", 
  84172., 0., 553.857, 1811., 0., 8.429, 43549.841, 0., 286.561, 936.995, 0., 
  4.361, 1.04, "", "", "", "", "", "", "", "", "", "", "", "", "", "", "", 
  "", "", "", "", "", "", "", "", "", "", "", 62.04, 1.932774*^6, 168.155, 
  "", "", "", 9795.834, 0.6, "", "", "", "", "", "", "", ""}, 
 {"OWID_KOS", "Europe", "Kosovo", "2021-03-28", 84172., 0., 553.857, 1811., 
  0., 8.429, 43549.841, 0., 286.561, 936.995, 0., 4.361, 1.05, "", "", "", 
  "", "", "", "", "", "", "", "", "", "", "", "", "", "", 0., 0., "", "", "", 
  0., 0., "", "", 62.04, 1.932774*^6, 168.155, "", "", "", 9795.834, 0.6, "", 
  "", "", "", "", "", "", ""}, {"OWID_KOS", "Europe", "Kosovo", "2021-03-29", 
  88429., 4257., 1162., 1852., 41., 14.286, 45752.375, 2202.534, 601.208, 
  958.208, 21.213, 7.391, 1.07, "", "", "", "", "", "", "", "", "", "", "", 
  "", "", "", "", "", "", "", "", "", "", 117., "", "", "", 61., 62.04, 
  1.932774*^6, 168.155, "", "", "", 9795.834, 0.6, "", "", "", "", "", "", 
  "", ""}, {"OWID_KOS", "Europe", "Kosovo", "2021-03-30", 89181., 752., 
  1269.429, 1866., 14., 16.286, 46141.453, 389.078, 656.791, 965.452, 7.243, 
  8.426, 1.05, "", "", "", "", "", "", "", "", "", "", "", "", "", "", "", 
  "", "", "", "", "", "", 117., "", "", "", 61., 62.04, 1.932774*^6, 168.155, 
  "", "", "", 9795.834, 0.6, "", "", "", "", "", "", "", ""}, 
 {"OWID_KOS", "Europe", "Kosovo", "2021-03-31", 89181., 0., 715.571, 1866., 
  0., 7.857, 46141.453, 0., 370.23, 965.452, 0., 4.065, 1.04, "", "", "", "", 
  "", "", "", "", "", "", "", "", "", "", "", "", "", "", "", "", "", 117., 
  "", "", "", 61., 62.04, 1.932774*^6, 168.155, "", "", "", 9795.834, 0.6, 
  "", "", "", "", "", "", "", ""}, {"OWID_KOS", "Europe", "Kosovo", 
  "2021-04-01", 91079., 1898., 986.714, 1892., 26., 11.571, 47123.461, 
  982.008, 510.517, 978.904, 13.452, 5.987, 1.03, "", "", "", "", "", "", "", 
  "", "", "", "", "", "", "", "", "", "", "", "", "", "", 117., "", "", "", 
  61., 62.04, 1.932774*^6, 168.155, "", "", "", 9795.834, 0.6, "", "", "", 
  "", "", "", "", ""}, {"OWID_KOS", "Europe", "Kosovo", "2021-04-02", 91079., 
  0., 986.714, 1892., 0., 11.571, 47123.461, 0., 510.517, 978.904, 0., 5.987, 
  1.01, "", "", "", "", "", "", "", "", "", "", "", "", "", "", "", "", "", 
  "", "", "", "", 117., "", "", "", 61., 62.04, 1.932774*^6, 168.155, "", "", 
  "", 9795.834, 0.6, "", "", "", "", "", "", "", ""}, 
 {"OWID_KOS", "Europe", "Kosovo", "2021-04-03", 91079., 0., 986.714, 1892., 
  0., 11.571, 47123.461, 0., 510.517, 978.904, 0., 5.987, 1., "", "", "", "", 
  "", "", "", "", "", "", "", "", "", "", "", "", "", 700., 700., "", "", 
  117., 0.04, 0.04, "", 61., 62.04, 1.932774*^6, 168.155, "", "", "", 
  9795.834, 0.6, "", "", "", "", "", "", "", ""}, 
 {"OWID_KOS", "Europe", "Kosovo", "2021-04-04", 91079., 0., 986.714, 1892., 
  0., 11.571, 47123.461, 0., 510.517, 978.904, 0., 5.987, 0.99, "", "", "", 
  "", "", "", "", "", "", "", "", "", "", "", "", "", "", 2500., 2500., "", 
  1800., 357., 0.13, 0.13, "", 185., 62.04, 1.932774*^6, 168.155, "", "", "", 
  9795.834, 0.6, "", "", "", "", "", "", "", ""}, 
 {"OWID_KOS", "Europe", "Kosovo", "2021-04-05", 91079., 0., 378.571, 1892., 
  0., 5.714, 47123.461, 0., 195.869, 978.904, 0., 2.957, 0.98, "", "", "", 
  "", "", "", "", "", "", "", "", "", "", "", "", "", "", "", "", "", "", 
  458., "", "", "", 237., 62.04, 1.932774*^6, 168.155, "", "", "", 9795.834, 
  0.6, "", "", "", "", "", "", "", ""}, {"OWID_KOS", "Europe", "Kosovo", 
  "2021-04-06", 94330., 3251., 735.571, 1942., 50., 10.857, 48805.499, 
  1682.038, 380.578, 1004.773, 25.87, 5.617, 0.98, "", "", "", "", "", "", 
  "", "", "", "", "", "", "", "", "", "", "", "", "", "", "", 558., "", "", 
  "", 289., 62.04, 1.932774*^6, 168.155, "", "", "", 9795.834, 0.6, "", "", 
  "", "", "", "", "", ""}, {"OWID_KOS", "Europe", "Kosovo", "2021-04-07", 
  95015., 685., 833.429, 1956., 14., 12.857, 49159.912, 354.413, 431.208, 
  1012.017, 7.243, 6.652, 0.96, "", "", "", "", "", "", "", "", "", "", "", 
  "", "", "", "", "", "", "", "", "", "", 659., "", "", "", 341., 75.93, 
  1.932774*^6, 168.155, "", "", "", 9795.834, 0.6, "", "", "", "", "", "", 
  "", ""}, {"OWID_KOS", "Europe", "Kosovo", "2021-04-08", 95886., 871., 
  686.714, 1968., 12., 10.857, 49610.56, 450.648, 355.3, 1018.226, 6.209, 
  5.617, 0.95, "", "", "", "", "", "", "", "", "", "", "", "", "", "", "", 
  "", "", "", "", "", "", 759., "", "", "", 393., 75.93, 1.932774*^6, 
  168.155, "", "", "", 9795.834, 0.6, "", "", "", "", "", "", "", ""}, 
 {"OWID_KOS", "Europe", "Kosovo", "2021-04-09", 95886., 0., 686.714, 1968., 
  0., 10.857, 49610.56, 0., 355.3, 1018.226, 0., 5.617, 0.92, "", "", "", "", 
  "", "", "", "", "", "", "", "", "", "", "", "", "", "", "", "", "", 860., 
  "", "", "", 445., 75.93, 1.932774*^6, 168.155, "", "", "", 9795.834, 0.6, 
  "", "", "", "", "", "", "", ""}, {"OWID_KOS", "Europe", "Kosovo", 
  "2021-04-10", 95886., 0., 686.714, 1968., 0., 10.857, 49610.56, 0., 355.3, 
  1018.226, 0., 5.617, 0.91, "", "", "", "", "", "", "", "", "", "", "", "", 
  "", "", "", "", "", "", "", "", "", 960., "", "", "", 497., 75.93, 
  1.932774*^6, 168.155, "", "", "", 9795.834, 0.6, "", "", "", "", "", "", 
  "", ""}, {"OWID_KOS", "Europe", "Kosovo", "2021-04-11", 95886., 0., 
  686.714, 1968., 0., 10.857, 49610.56, 0., 355.3, 1018.226, 0., 5.617, 0.9, 
  "", "", "", "", "", "", "", "", "", "", "", "", "", "", "", "", "", "", "", 
  "", "", 820., "", "", "", 424., 75.93, 1.932774*^6, 168.155, "", "", "", 
  9795.834, 0.6, "", "", "", "", "", "", "", ""}, 
 {"OWID_KOS", "Europe", "Kosovo", "2021-04-12", 95886., 0., 686.714, 1968., 
  0., 10.857, 49610.56, 0., 355.3, 1018.226, 0., 5.617, 0.88, "", "", "", "", 
  "", "", "", "", "", "", "", "", "", "", "", "", "", "", "", "", "", 820., 
  "", "", "", 424., 75.93, 1.932774*^6, 168.155, "", "", "", 9795.834, 0.6, 
  "", "", "", "", "", "", "", ""}, {"OWID_KOS", "Europe", "Kosovo", 
  "2021-04-13", 98015., 2129., 526.429, 2004., 36., 8.857, 50712.085, 
  1101.526, 272.369, 1036.852, 18.626, 4.583, 0.88, "", "", "", "", "", "", 
  "", "", "", "", "", "", "", "", "", "", "", "", "", "", "", 820., "", "", 
  "", 424., 61.11, 1.932774*^6, 168.155, "", "", "", 9795.834, 0.6, "", "", 
  "", "", "", "", "", ""}, {"OWID_KOS", "Europe", "Kosovo", "2021-04-14", 
  99210., 1195., 599.286, 2030., 26., 10.571, 51330.368, 618.282, 310.065, 
  1050.304, 13.452, 5.47, 0.86, "", "", "", "", "", "", "", "", "", "", "", 
  "", "", "", "", "", "", 10704., 10704., "", "", 820., 0.55, 0.55, "", 424., 
  61.11, 1.932774*^6, 168.155, "", "", "", 9795.834, 0.6, "", "", "", "", "", 
  "", "", ""}, {"OWID_KOS", "Europe", "Kosovo", "2021-04-15", 99210., 0., 
  474.857, 2030., 0., 8.857, 51330.368, 0., 245.687, 1050.304, 0., 4.583, 
  0.84, "", "", "", "", "", "", "", "", "", "", "", "", "", "", "", "", "", 
  "", "", "", "", 897., "", "", "", 464., 61.11, 1.932774*^6, 168.155, "", 
  "", "", 9795.834, 0.6, "", "", "", "", "", "", "", ""}, 
 {"OWID_KOS", "Europe", "Kosovo", "2021-04-16", 100329., 1119., 634.714, 
  2061., 31., 13.286, 51909.328, 578.961, 328.396, 1066.343, 16.039, 6.874, 
  0.82, "", "", "", "", "", "", "", "", "", "", "", "", "", "", "", "", "", 
  "", "", "", "", 974., "", "", "", 504., 61.11, 1.932774*^6, 168.155, "", 
  "", "", 9795.834, 0.6, "", "", "", "", "", "", "", ""}, 
 {"OWID_KOS", "Europe", "Kosovo", "2021-04-17", 100329., 0., 634.714, 2061., 
  0., 13.286, 51909.328, 0., 328.396, 1066.343, 0., 6.874, 0.79, "", "", "", 
  "", "", "", "", "", "", "", "", "", "", "", "", "", "", "", "", "", "", 
  1050., "", "", "", 543., 61.11, 1.932774*^6, 168.155, "", "", "", 9795.834, 
  0.6, "", "", "", "", "", "", "", ""}, {"OWID_KOS", "Europe", "Kosovo", 
  "2021-04-18", 101191., 862., 757.857, 2080., 19., 16., 52355.319, 445.991, 
  392.109, 1076.173, 9.83, 8.278, 0.77, "", "", "", "", "", "", "", "", "", 
  "", "", "", "", "", "", "", "", 16132., 16132., "", "", 1127., 0.83, 0.83, 
  "", 583., 61.11, 1.932774*^6, 168.155, "", "", "", 9795.834, 0.6, "", "", 
  "", "", "", "", "", ""}, {"OWID_KOS", "Europe", "Kosovo", "2021-04-19", 
  101191., 0., 757.857, 2080., 0., 16., 52355.319, 0., 392.109, 1076.173, 0., 
  8.278, 0.74, "", "", "", "", "", "", "", "", "", "", "", "", "", "", "", 
  "", "", "", "", "", "", 1180., "", "", "", 611., 45.37, 1.932774*^6, 
  168.155, "", "", "", 9795.834, 0.6, "", "", "", "", "", "", "", ""}, 
 {"OWID_KOS", "Europe", "Kosovo", "2021-04-20", 101832., 641., 545.286, 
  2105., 25., 14.429, 52686.967, 331.648, 282.126, 1089.108, 12.935, 7.465, 
  0.72, "", "", "", "", "", "", "", "", "", "", "", "", "", "", "", "", "", 
  "", "", "", "", 1233., "", "", "", 638., 45.37, 1.932774*^6, 168.155, "", 
  "", "", 9795.834, 0.6, "", "", "", "", "", "", "", ""}, 
 {"OWID_KOS", "Europe", "Kosovo", "2021-04-21", 101832., 0., 374.571, 2105., 
  0., 10.714, 52686.967, 0., 193.8, 1089.108, 0., 5.543, 0.7, "", "", "", "", 
  "", "", "", "", "", "", "", "", "", "", "", "", "", "", "", "", "", 1287., 
  "", "", "", 666., 45.37, 1.932774*^6, 168.155, "", "", "", 9795.834, 0.6, 
  "", "", "", "", "", "", "", ""}, {"OWID_KOS", "Europe", "Kosovo", 
  "2021-04-22", 102720., 888., 501.429, 2115., 10., 12.143, 53146.41, 
  459.443, 259.435, 1094.282, 5.174, 6.283, 0.69, "", "", "", "", "", "", "", 
  "", "", "", "", "", "", "", "", "", "", "", "", "", "", 1263., "", "", "", 
  653., 45.37, 1.932774*^6, 168.155, "", "", "", 9795.834, 0.6, "", "", "", 
  "", "", "", "", ""}, {"OWID_KOS", "Europe", "Kosovo", "2021-04-23", 
  102720., 0., 341.571, 2115., 0., 7.714, 53146.41, 0., 176.726, 1094.282, 
  0., 3.991, 0.66, "", "", "", "", "", "", "", "", "", "", "", "", "", "", 
  "", "", "", 22096., 22096., "", "", 1240., 1.14, 1.14, "", 642., 45.37, 
  1.932774*^6, 168.155, "", "", "", 9795.834, 0.6, "", "", "", "", "", "", 
  "", ""}, {"OWID_KOS", "Europe", "Kosovo", "2021-04-24", 102720., 0., 
  341.571, 2115., 0., 7.714, 53146.41, 0., 176.726, 1094.282, 0., 3.991, 
  0.64, "", "", "", "", "", "", "", "", "", "", "", "", "", "", "", "", "", 
  "", "", "", "", 1189., "", "", "", 615., 45.37, 1.932774*^6, 168.155, "", 
  "", "", 9795.834, 0.6, "", "", "", "", "", "", "", ""}, 
 {"OWID_KOS", "Europe", "Kosovo", "2021-04-25", 103638., 918., 349.571, 
  2134., 19., 7.714, 53621.375, 474.965, 180.865, 1104.113, 9.83, 3.991, 
  0.62, "", "", "", "", "", "", "", "", "", "", "", "", "", "", "", "", "", 
  "", "", "", "", 1138., "", "", "", 589., 45.37, 1.932774*^6, 168.155, "", 
  "", "", 9795.834, 0.6, "", "", "", "", "", "", "", ""}, 
 {"OWID_KOS", "Europe", "Kosovo", "2021-04-26", 103638., 0., 349.571, 2134., 
  0., 7.714, 53621.375, 0., 180.865, 1104.113, 0., 3.991, 0.6, "", "", "", 
  "", "", "", "", "", "", "", "", "", "", "", "", "", "", "", "", "", "", 
  1110., "", "", "", 574., 45.37, 1.932774*^6, 168.155, "", "", "", 9795.834, 
  0.6, "", "", "", "", "", "", "", ""}, {"OWID_KOS", "Europe", "Kosovo", 
  "2021-04-27", 103638., 0., 258., 2134., 0., 4.143, 53621.375, 0., 133.487, 
  1104.113, 0., 2.143, 0.57, "", "", "", "", "", "", "", "", "", "", "", "", 
  "", "", "", "", "", "", "", "", "", 1083., "", "", "", 560., 45.37, 
  1.932774*^6, 168.155, "", "", "", 9795.834, 0.6, "", "", "", "", "", "", 
  "", ""}, {"OWID_KOS", "Europe", "Kosovo", "2021-04-28", 103638., 0., 258., 
  2134., 0., 4.143, 53621.375, 0., 133.487, 1104.113, 0., 2.143, 0.55, "", 
  "", "", "", "", "", "", "", "", "", "", "", "", "", "", "", "", "", "", "", 
  "", 1055., "", "", "", 546., 45.37, 1.932774*^6, 168.155, "", "", "", 
  9795.834, 0.6, "", "", "", "", "", "", "", ""}, 
 {"OWID_KOS", "Europe", "Kosovo", "2021-04-29", 103638., 0., 131.143, 2134., 
  0., 2.714, 53621.375, 0., 67.852, 1104.113, 0., 1.404, 0.53, "", "", "", 
  "", "", "", "", "", "", "", "", "", "", "", "", "", "", "", "", "", "", 
  1028., "", "", "", 532., 45.37, 1.932774*^6, 168.155, "", "", "", 9795.834, 
  0.6, "", "", "", "", "", "", "", ""}, {"OWID_KOS", "Europe", "Kosovo", 
  "2021-04-30", 103638., 0., 131.143, 2134., 0., 2.714, 53621.375, 0., 
  67.852, 1104.113, 0., 1.404, 0.52, "", "", "", "", "", "", "", "", "", "", 
  "", "", "", "", "", "", "", "", "", "", "", 1000., "", "", "", 517., 45.37, 
  1.932774*^6, 168.155, "", "", "", 9795.834, 0.6, "", "", "", "", "", "", 
  "", ""}, {"OWID_KOS", "Europe", "Kosovo", "2021-05-01", 103638., 0., 
  131.143, 2134., 0., 2.714, 53621.375, 0., 67.852, 1104.113, 0., 1.404, 
  0.51, "", "", "", "", "", "", "", "", "", "", "", "", "", "", "", "", "", 
  "", "", "", "", 1000., "", "", "", 517., 45.37, 1.932774*^6, 168.155, "", 
  "", "", 9795.834, 0.6, "", "", "", "", "", "", "", ""}, 
 {"OWID_KOS", "Europe", "Kosovo", "2021-05-02", 103638., 0., 0., 2134., 0., 
  0., 53621.375, 0., 0., 1104.113, 0., 0., 0.49, "", "", "", "", "", "", "", 
  "", "", "", "", "", "", "", "", "", "", "", "", "", "", 1000., "", "", "", 
  517., 45.37, 1.932774*^6, 168.155, "", "", "", 9795.834, 0.6, "", "", "", 
  "", "", "", "", ""}, {"OWID_KOS", "Europe", "Kosovo", "2021-05-03", 
  103638., 0., 0., 2134., 0., 0., 53621.375, 0., 0., 1104.113, 0., 0., 0.48, 
  "", "", "", "", "", "", "", "", "", "", "", "", "", "", "", "", "", "", "", 
  "", "", 1000., "", "", "", 517., 45.37, 1.932774*^6, 168.155, "", "", "", 
  9795.834, 0.6, "", "", "", "", "", "", "", ""}, 
 {"OWID_KOS", "Europe", "Kosovo", "2021-05-04", 103638., 0., 0., 2134., 0., 
  0., 53621.375, 0., 0., 1104.113, 0., 0., 0.47, "", "", "", "", "", "", "", 
  "", "", "", "", "", "", "", "", "", "", "", "", "", "", 1000., "", "", "", 
  517., 45.37, 1.932774*^6, 168.155, "", "", "", 9795.834, 0.6, "", "", "", 
  "", "", "", "", ""}, {"OWID_KOS", "Europe", "Kosovo", "2021-05-05", 
  103638., 0., 0., 2134., 0., 0., 53621.375, 0., 0., 1104.113, 0., 0., 0.47, 
  "", "", "", "", "", "", "", "", "", "", "", "", "", "", "", "", "", "", "", 
  "", "", 1000., "", "", "", 517., 45.37, 1.932774*^6, 168.155, "", "", "", 
  9795.834, 0.6, "", "", "", "", "", "", "", ""}, 
 {"OWID_KOS", "Europe", "Kosovo", "2021-05-06", 105614., 1976., 282.286, 
  2203., 69., 9.857, 54643.74, 1022.365, 146.052, 1139.813, 35.7, 5.1, 0.47, 
  "", "", "", "", "", "", "", "", "", "", "", "", "", "", "", "", "", "", "", 
  "", "", 1000., "", "", "", 517., 45.37, 1.932774*^6, 168.155, "", "", "", 
  9795.834, 0.6, "", "", "", "", "", "", "", ""}, 
 {"OWID_KOS", "Europe", "Kosovo", "2021-05-07", 105784., 170., 306.571, 
  2207., 4., 10.429, 54731.697, 87.956, 158.617, 1141.882, 2.07, 5.396, 0.47, 
  "", "", "", "", "", "", "", "", "", "", "", "", "", "", "", "", "", "", "", 
  "", "", 1000., "", "", "", 517., 45.37, 1.932774*^6, 168.155, "", "", "", 
  9795.834, 0.6, "", "", "", "", "", "", "", ""}, 
 {"OWID_KOS", "Europe", "Kosovo", "2021-05-08", 105784., 0., 306.571, 2207., 
  0., 10.429, 54731.697, 0., 158.617, 1141.882, 0., 5.396, 0.46, "", "", "", 
  "", "", "", "", "", "", "", "", "", "", "", "", "", "", "", "", "", "", 
  1000., "", "", "", 517., 45.37, 1.932774*^6, 168.155, "", "", "", 9795.834, 
  0.6, "", "", "", "", "", "", "", ""}, {"OWID_KOS", "Europe", "Kosovo", 
  "2021-05-09", 105784., 0., 306.571, 2207., 0., 10.429, 54731.697, 0., 
  158.617, 1141.882, 0., 5.396, 0.46, "", "", "", "", "", "", "", "", "", "", 
  "", "", "", "", "", "", "", "", "", "", "", 1000., "", "", "", 517., 45.37, 
  1.932774*^6, 168.155, "", "", "", 9795.834, 0.6, "", "", "", "", "", "", 
  "", ""}, {"OWID_KOS", "Europe", "Kosovo", "2021-05-10", 105784., 0., 
  306.571, 2207., 0., 10.429, 54731.697, 0., 158.617, 1141.882, 0., 5.396, 
  0.46, "", "", "", "", "", "", "", "", "", "", "", "", "", "", "", "", "", 
  "", "", "", "", 1000., "", "", "", 517., 45.37, 1.932774*^6, 168.155, "", 
  "", "", 9795.834, 0.6, "", "", "", "", "", "", "", ""}, 
 {"OWID_KOS", "Europe", "Kosovo", "2021-05-11", 106130., 346., 356., 2218., 
  11., 12., 54910.714, 179.017, 184.191, 1147.573, 5.691, 6.209, 0.46, "", 
  "", "", "", "", "", "", "", "", "", "", "", "", "", "", "", "", "", "", "", 
  "", 1000., "", "", "", 517., 45.37, 1.932774*^6, 168.155, "", "", "", 
  9795.834, 0.6, "", "", "", "", "", "", "", ""}, 
 {"OWID_KOS", "Europe", "Kosovo", "2021-05-12", 106243., 113., 372.143, 
  2222., 4., 12.571, 54969.179, 58.465, 192.543, 1149.643, 2.07, 6.504, 0.46, 
  "", "", "", "", "", "", "", "", "", "", "", "", "", "", "", "", "", "", "", 
  "", "", 1000., "", "", "", 517., 45.37, 1.932774*^6, 168.155, "", "", "", 
  9795.834, 0.6, "", "", "", "", "", "", "", ""}, 
 {"OWID_KOS", "Europe", "Kosovo", "2021-05-13", 106243., 0., 89.857, 2222., 
  0., 2.714, 54969.179, 0., 46.491, 1149.643, 0., 1.404, 0.46, "", "", "", 
  "", "", "", "", "", "", "", "", "", "", "", "", "", "", "", "", "", "", 
  1000., "", "", "", 517., 45.37, 1.932774*^6, 168.155, "", "", "", 9795.834, 
  0.6, "", "", "", "", "", "", "", ""}, {"OWID_KOS", "Europe", "Kosovo", 
  "2021-05-14", 106243., 0., 65.571, 2222., 0., 2.143, 54969.179, 0., 33.926, 
  1149.643, 0., 1.109, 0.46, "", "", "", "", "", "", "", "", "", "", "", "", 
  "", "", "", "", "", "", "", "", "", 1000., "", "", "", 517., 45.37, 
  1.932774*^6, 168.155, "", "", "", 9795.834, 0.6, "", "", "", "", "", "", 
  "", ""}, {"OWID_KOS", "Europe", "Kosovo", "2021-05-15", 106243., 0., 
  65.571, 2222., 0., 2.143, 54969.179, 0., 33.926, 1149.643, 0., 1.109, 0.46, 
  "", "", "", "", "", "", "", "", "", "", "", "", "", "", "", "", "", "", "", 
  "", "", 1000., "", "", "", 517., 45.37, 1.932774*^6, 168.155, "", "", "", 
  9795.834, 0.6, "", "", "", "", "", "", "", ""}, 
 {"OWID_KOS", "Europe", "Kosovo", "2021-05-16", 106506., 263., 103.143, 
  2230., 8., 3.286, 55105.253, 136.074, 53.365, 1153.782, 4.139, 1.7, 0.46, 
  "", "", "", "", "", "", "", "", "", "", "", "", "", "", "", "", "", "", "", 
  "", "", 1000., "", "", "", 517., 45.37, 1.932774*^6, 168.155, "", "", "", 
  9795.834, 0.6, "", "", "", "", "", "", "", ""}, 
 {"OWID_KOS", "Europe", "Kosovo", "2021-05-17", 106531., 25., 106.714, 2231., 
  1., 3.429, 55118.188, 12.935, 55.213, 1154.299, 0.517, 1.774, 0.46, "", "", 
  "", "", "", "", "", "", "", "", "", "", "", "", "", "", "", 46097., 46097., 
  "", "", 1000., 2.39, 2.39, "", 517., 45.37, 1.932774*^6, 168.155, "", "", 
  "", 9795.834, 0.6, "", "", "", "", "", "", "", ""}, 
 {"OWID_KOS", "Europe", "Kosovo", "2021-05-18", 106531., 0., 57.286, 2231., 
  0., 1.857, 55118.188, 0., 29.639, 1154.299, 0., 0.961, 0.45, "", "", "", 
  "", "", "", "", "", "", "", "", "", "", "", "", "", "", "", "", "", "", 
  1292., "", "", "", 668., 45.37, 1.932774*^6, 168.155, "", "", "", 9795.834, 
  0.6, "", "", "", "", "", "", "", ""}, {"OWID_KOS", "Europe", "Kosovo", 
  "2021-05-19", 106657., 126., 59.143, 2240., 9., 2.571, 55183.379, 65.191, 
  30.6, 1158.956, 4.657, 1.33, 0.45, "", "", "", "", "", "", "", "", "", "", 
  "", "", "", "", "", "", "", "", "", "", "", 1585., "", "", "", 820., 45.37, 
  1.932774*^6, 168.155, "", "", "", 9795.834, 0.6, "", "", "", "", "", "", 
  "", ""}, {"OWID_KOS", "Europe", "Kosovo", "2021-05-20", 106712., 55., 67., 
  2242., 2., 2.857, 55211.835, 28.457, 34.665, 1159.991, 1.035, 1.478, 0.45, 
  "", "", "", "", "", "", "", "", "", "", "", "", "", "", "", "", "", 55237., 
  55237., "", "", 1877., 2.86, 2.86, "", 971., 45.37, 1.932774*^6, 168.155, 
  "", "", "", 9795.834, 0.6, "", "", "", "", "", "", "", ""}, 
 {"OWID_KOS", "Europe", "Kosovo", "2021-05-21", 106770., 58., 75.286, 2244., 
  2., 3.143, 55241.844, 30.009, 38.952, 1161.026, 1.035, 1.626, 0.45, "", "", 
  "", "", "", "", "", "", "", "", "", "", "", "", "", "", "", "", "", "", "", 
  1893., "", "", "", 979., 45.37, 1.932774*^6, 168.155, "", "", "", 9795.834, 
  0.6, "", "", "", "", "", "", "", ""}, {"OWID_KOS", "Europe", "Kosovo", 
  "2021-05-22", 106770., 0., 75.286, 2244., 0., 3.143, 55241.844, 0., 38.952, 
  1161.026, 0., 1.626, 0.45, "", "", "", "", "", "", "", "", "", "", "", "", 
  "", "", "", "", "", "", "", "", "", 1909., "", "", "", 988., 45.37, 
  1.932774*^6, 168.155, "", "", "", 9795.834, 0.6, "", "", "", "", "", "", 
  "", ""}, {"OWID_KOS", "Europe", "Kosovo", "2021-05-23", 106770., 0., 
  37.714, 2244., 0., 2., 55241.844, 0., 19.513, 1161.026, 0., 1.035, 0.44, 
  "", "", "", "", "", "", "", "", "", "", "", "", "", "", "", "", "", "", "", 
  "", "", 1925., "", "", "", 996., 45.37, 1.932774*^6, 168.155, "", "", "", 
  9795.834, 0.6, "", "", "", "", "", "", "", ""}, 
 {"OWID_KOS", "Europe", "Kosovo", "2021-05-24", 106770., 0., 34.143, 2244., 
  0., 1.857, 55241.844, 0., 17.665, 1161.026, 0., 0.961, 0.44, "", "", "", 
  "", "", "", "", "", "", "", "", "", "", "", "", "", "", "", "", "", "", 
  1941., "", "", "", 1004., 45.37, 1.932774*^6, 168.155, "", "", "", 
  9795.834, 0.6, "", "", "", "", "", "", "", ""}, 
 {"OWID_KOS", "Europe", "Kosovo", "2021-05-25", 106861., 91., 47.143, 2246., 
  2., 2.143, 55288.927, 47.083, 24.391, 1162.06, 1.035, 1.109, 0.44, "", "", 
  "", "", "", "", "", "", "", "", "", "", "", "", "", "", "", "", "", "", "", 
  1664., "", "", "", 861., 40.74, 1.932774*^6, 168.155, "", "", "", 9795.834, 
  0.6, "", "", "", "", "", "", "", ""}, {"OWID_KOS", "Europe", "Kosovo", 
  "2021-05-26", 106905., 44., 35.429, 2246., 0., 0.857, 55311.692, 22.765, 
  18.33, 1162.06, 0., 0.443, 0.44, "", "", "", "", "", "", "", "", "", 
  599859., 310.362, "", "", "", "", "", "tests performed", "", "", "", "", 
  1388., "", "", "", 718., 40.74, 1.932774*^6, 168.155, "", "", "", 9795.834, 
  0.6, "", "", "", "", "", "", "", ""}, {"OWID_KOS", "Europe", "Kosovo", 
  "2021-05-27", 106928., 23., 30.857, 2247., 1., 0.714, 55323.592, 11.9, 
  15.965, 1162.578, 0.517, 0.37, 0.44, "", "", "", "", "", "", "", "", 2460., 
  602319., 311.634, 1.273, "", "", "", "", "tests performed", "", "", "", "", 
  1111., "", "", "", 575., 40.74, 1.932774*^6, 168.155, "", "", "", 9795.834, 
  0.6, "", "", "", "", "", "", "", ""}, {"OWID_KOS", "Europe", "Kosovo", 
  "2021-05-28", 106946., 18., 25.143, 2247., 0., 0.429, 55332.905, 9.313, 
  13.009, 1162.578, 0., 0.222, 0.44, "", "", "", "", "", "", "", "", "", "", 
  "", "", "", "", "", "", "tests performed", "", "", "", "", 1111., "", "", 
  "", 575., 40.74, 1.932774*^6, 168.155, "", "", "", 9795.834, 0.6, "", "", 
  "", "", "", "", "", ""}, {"OWID_KOS", "Europe", "Kosovo", "2021-05-29", 
  106946., 0., 25.143, 2247., 0., 0.429, 55332.905, 0., 13.009, 1162.578, 0., 
  0.222, 0.43, "", "", "", "", "", "", "", "", "", "", "", "", "", "", "", 
  "", "tests performed", "", "", "", "", 1111., "", "", "", 575., 40.74, 
  1.932774*^6, 168.155, "", "", "", 9795.834, 0.6, "", "", "", "", "", "", 
  "", ""}, {"OWID_KOS", "Europe", "Kosovo", "2021-05-30", 106997., 51., 
  32.429, 2248., 1., 0.571, 55359.292, 26.387, 16.778, 1163.095, 0.517, 
  0.296, 0.43, "", "", "", "", "", "", "", "", "", "", "", "", "", "", "", 
  "", "tests performed", "", "", "", "", 1111., "", "", "", 575., 40.74, 
  1.932774*^6, 168.155, "", "", "", 9795.834, 0.6, "", "", "", "", "", "", 
  "", ""}, {"OWID_KOS", "Europe", "Kosovo", "2021-05-31", 107002., 5., 
  33.143, 2248., 0., 0.571, 55361.879, 2.587, 17.148, 1163.095, 0., 0.296, 
  0.43, "", "", "", "", "", "", "", "", "", 611357., 316.311, "", "", "", "", 
  "", "tests performed", "", "", "", "", 1111., "", "", "", 575., 40.74, 
  1.932774*^6, 168.155, "", "", "", 9795.834, 0.6, "", "", "", "", "", "", 
  "", ""}, {"OWID_KOS", "Europe", "Kosovo", "2021-06-01", 107021., 19., 
  22.857, 2248., 0., 0.286, 55371.709, 9.83, 11.826, 1163.095, 0., 0.148, 
  0.42, "", "", "", "", "", "", "", "", "", "", "", "", "", "", "", "", 
  "tests performed", "", "", "", "", 1111., "", "", "", 575., 40.74, 
  1.932774*^6, 168.155, "", "", "", 9795.834, 0.6, "", "", "", "", "", "", 
  "", ""}, {"OWID_KOS", "Europe", "Kosovo", "2021-06-02", 107039., 18., 
  19.143, 2248., 0., 0.286, 55381.022, 9.313, 9.904, 1163.095, 0., 0.148, 
  0.42, "", "", "", "", "", "", "", "", "", 619091., 320.312, "", 2747., 
  1.421, 0.007, 143.5, "tests performed", 69686., 69686., "", "", 1111., 
  3.61, 3.61, "", 575., 40.74, 1.932774*^6, 168.155, "", "", "", 9795.834, 
  0.6, "", "", "", "", "", "", "", ""}, {"OWID_KOS", "Europe", "Kosovo", 
  "2021-06-03", 107051., 12., 17.571, 2248., 0., 0.143, 55387.231, 6.209, 
  9.091, 1163.095, 0., 0.074, 0.42, "", "", "", "", "", "", "", "", "", "", 
  "", "", 2645., 1.368, 0.007, 150.5, "tests performed", "", "", "", "", 
  1326., "", "", "", 686., 40.74, 1.932774*^6, 168.155, "", "", "", 9795.834, 
  0.6, "", "", "", "", "", "", "", ""}, {"OWID_KOS", "Europe", "Kosovo", 
  "2021-06-04", 107058., 7., 16., 2249., 1., 0.286, 55390.853, 3.622, 8.278, 
  1163.613, 0.517, 0.148, 0.42, "", "", "", "", "", "", "", "", "", "", "", 
  "", 2571., 1.33, 0.006, 160.7, "tests performed", "", "", "", "", 1540., 
  "", "", "", 797., "", 1.932774*^6, 168.155, "", "", "", 9795.834, 0.6, "", 
  "", "", "", "", "", "", ""}, {"OWID_KOS", "Europe", "Kosovo", "2021-06-05", 
  107058., 0., 16., 2249., 0., 0.286, 55390.853, 0., 8.278, 1163.613, 0., 
  0.148, 0.41, "", "", "", "", "", "", "", "", "", "", "", "", 2497., 1.292, 
  0.006, 156.1, "tests performed", "", "", "", "", 1754., "", "", "", 908., 
  "", 1.932774*^6, 168.155, "", "", "", 9795.834, 0.6, "", "", "", "", "", 
  "", "", ""}, {"OWID_KOS", "Europe", "Kosovo", "2021-06-06", 107058., 0., 
  8.714, 2249., 0., 0.143, 55390.853, 0., 4.509, 1163.613, 0., 0.074, 0.41, 
  "", "", "", "", "", "", "", "", "", "", "", "", 2423., 1.254, 0.004, 278.1, 
  "tests performed", 80126., 80126., "", "", 1968., 4.15, 4.15, "", 1018., 
  "", 1.932774*^6, 168.155, "", "", "", 9795.834, 0.6, "", "", "", "", "", 
  "", "", ""}, {"OWID_KOS", "Europe", "Kosovo", "2021-06-07", 107099., 41., 
  13.857, 2250., 1., 0.286, 55412.066, 21.213, 7.17, 1164.13, 0.517, 0.148, 
  "", "", "", "", "", "", "", "", "", "", 627803., 324.82, "", 2349., 1.215, 
  0.006, 169.5, "tests performed", "", "", "", "", "", "", "", "", "", "", 
  1.932774*^6, 168.155, "", "", "", 9795.834, 0.6, "", "", "", "", "", "", 
  "", ""}, {"KWT", "Asia", "Kuwait", "2020-02-24", 1., 1., "", "", "", "", 
  0.234, 0.234, "", "", "", "", "", "", "", "", "", "", "", "", "", "", "", 
  "", "", "", "", "", "", "", "", "", "", "", "", "", "", "", "", 13.89, 
  4.270563*^6, 232.128, 33.7, 2.345, 1.114, 65530.537, "", 132.235, 15.84, 
  2.7, 37., "", 2., 75.49, 0.806}, {"KWT", "Asia", "Kuwait", "2020-02-25", 
  11., 10., "", "", "", "", 2.576, 2.342, "", "", "", "", "", "", "", "", "", 
  "", "", "", "", "", "", "", "", "", "", "", "", "", "", "", "", "", "", "", 
  "", "", "", 13.89, 4.270563*^6, 232.128, 33.7, 2.345, 1.114, 65530.537, "", 
  132.235, 15.84, 2.7, 37., "", 2., 75.49, 0.806}, 
 {"KWT", "Asia", "Kuwait", "2020-02-26", 26., 15., "", "", "", "", 6.088, 
  3.512, "", "", "", "", "", "", "", "", "", "", "", "", "", "", "", "", "", 
  "", "", "", "", "", "", "", "", "", "", "", "", "", "", 13.89, 4.270563*^6, 
  232.128, 33.7, 2.345, 1.114, 65530.537, "", 132.235, 15.84, 2.7, 37., "", 
  2., 75.49, 0.806}, {"KWT", "Asia", "Kuwait", "2020-02-27", 43., 17., "", 
  "", "", "", 10.069, 3.981, "", "", "", "", "", "", "", "", "", "", "", "", 
  "", "", "", "", "", "", "", "", "", "", "", "", "", "", "", "", "", "", "", 
  13.89, 4.270563*^6, 232.128, 33.7, 2.345, 1.114, 65530.537, "", 132.235, 
  15.84, 2.7, 37., "", 2., 75.49, 0.806}, {"KWT", "Asia", "Kuwait", 
  "2020-02-28", 45., 2., "", "", "", "", 10.537, 0.468, "", "", "", "", "", 
  "", "", "", "", "", "", "", "", "", "", "", "", "", "", "", "", "", "", "", 
  "", "", "", "", "", "", "", 13.89, 4.270563*^6, 232.128, 33.7, 2.345, 
  1.114, 65530.537, "", 132.235, 15.84, 2.7, 37., "", 2., 75.49, 0.806}, 
 {"KWT", "Asia", "Kuwait", "2020-02-29", 45., 0., 6.429, "", "", 0., 10.537, 
  0., 1.505, "", "", 0., "", "", "", "", "", "", "", "", "", "", "", "", "", 
  "", "", "", "", "", "", "", "", "", "", "", "", "", "", 13.89, 4.270563*^6, 
  232.128, 33.7, 2.345, 1.114, 65530.537, "", 132.235, 15.84, 2.7, 37., "", 
  2., 75.49, 0.806}, {"KWT", "Asia", "Kuwait", "2020-03-01", 45., 0., 6.429, 
  "", "", 0., 10.537, 0., 1.505, "", "", 0., "", "", "", "", "", "", "", "", 
  "", "", "", "", "", "", "", "", "", "", "", "", "", "", "", "", "", "", "", 
  27.78, 4.270563*^6, 232.128, 33.7, 2.345, 1.114, 65530.537, "", 132.235, 
  15.84, 2.7, 37., "", 2., 75.49, 0.806}, {"KWT", "Asia", "Kuwait", 
  "2020-03-02", 56., 11., 7.857, "", "", 0., 13.113, 2.576, 1.84, "", "", 0., 
  "", "", "", "", "", "", "", "", "", "", "", "", "", "", "", "", "", "", "", 
  "", "", "", "", "", "", "", "", 27.78, 4.270563*^6, 232.128, 33.7, 2.345, 
  1.114, 65530.537, "", 132.235, 15.84, 2.7, 37., "", 2., 75.49, 0.806}, 
 {"KWT", "Asia", "Kuwait", "2020-03-03", 56., 0., 6.429, "", "", 0., 13.113, 
  0., 1.505, "", "", 0., "", "", "", "", "", "", "", "", "", "", "", "", "", 
  "", "", "", "", "", "", "", "", "", "", "", "", "", "", 27.78, 4.270563*^6, 
  232.128, 33.7, 2.345, 1.114, 65530.537, "", 132.235, 15.84, 2.7, 37., "", 
  2., 75.49, 0.806}, {"KWT", "Asia", "Kuwait", "2020-03-04", 56., 0., 4.286, 
  "", "", 0., 13.113, 0., 1.004, "", "", 0., "", "", "", "", "", "", "", "", 
  "", "", "", "", "", "", "", "", "", "", "", "", "", "", "", "", "", "", "", 
  27.78, 4.270563*^6, 232.128, 33.7, 2.345, 1.114, 65530.537, "", 132.235, 
  15.84, 2.7, 37., "", 2., 75.49, 0.806}, {"KWT", "Asia", "Kuwait", 
  "2020-03-05", 58., 2., 2.143, "", "", 0., 13.581, 0.468, 0.502, "", "", 0., 
  "", "", "", "", "", "", "", "", "", "", "", "", "", "", "", "", "", "", "", 
  "", "", "", "", "", "", "", "", 27.78, 4.270563*^6, 232.128, 33.7, 2.345, 
  1.114, 65530.537, "", 132.235, 15.84, 2.7, 37., "", 2., 75.49, 0.806}, 
 {"KWT", "Asia", "Kuwait", "2020-03-06", 58., 0., 1.857, "", "", 0., 13.581, 
  0., 0.435, "", "", 0., "", "", "", "", "", "", "", "", "", "", "", "", "", 
  "", "", "", "", "", "", "", "", "", "", "", "", "", "", 27.78, 4.270563*^6, 
  232.128, 33.7, 2.345, 1.114, 65530.537, "", 132.235, 15.84, 2.7, 37., "", 
  2., 75.49, 0.806}, {"KWT", "Asia", "Kuwait", "2020-03-07", 61., 3., 2.286, 
  "", "", 0., 14.284, 0.702, 0.535, "", "", 0., "", "", "", "", "", "", "", 
  "", "", "", "", "", "", "", "", "", "", "", "", "", "", "", "", "", "", "", 
  "", 36.11, 4.270563*^6, 232.128, 33.7, 2.345, 1.114, 65530.537, "", 
  132.235, 15.84, 2.7, 37., "", 2., 75.49, 0.806}, 
 {"KWT", "Asia", "Kuwait", "2020-03-08", 64., 3., 2.714, "", "", 0., 14.986, 
  0.702, 0.636, "", "", 0., "", "", "", "", "", "", "", "", "", "", "", "", 
  "", "", "", "", "", "", "", "", "", "", "", "", "", "", "", 36.11, 
  4.270563*^6, 232.128, 33.7, 2.345, 1.114, 65530.537, "", 132.235, 15.84, 
  2.7, 37., "", 2., 75.49, 0.806}, {"KWT", "Asia", "Kuwait", "2020-03-09", 
  64., 0., 1.143, "", "", 0., 14.986, 0., 0.268, "", "", 0., "", "", "", "", 
  "", "", "", "", "", "", "", "", "", "", "", "", "", "", "", "", "", "", "", 
  "", "", "", "", 36.11, 4.270563*^6, 232.128, 33.7, 2.345, 1.114, 65530.537, 
  "", 132.235, 15.84, 2.7, 37., "", 2., 75.49, 0.806}, 
 {"KWT", "Asia", "Kuwait", "2020-03-10", 69., 5., 1.857, "", "", 0., 16.157, 
  1.171, 0.435, "", "", 0., "", "", "", "", "", "", "", "", "", "", "", "", 
  "", "", "", "", "", "", "", "", "", "", "", "", "", "", "", 41.67, 
  4.270563*^6, 232.128, 33.7, 2.345, 1.114, 65530.537, "", 132.235, 15.84, 
  2.7, 37., "", 2., 75.49, 0.806}, {"KWT", "Asia", "Kuwait", "2020-03-11", 
  72., 3., 2.286, "", "", 0., 16.86, 0.702, 0.535, "", "", 0., "", "", "", 
  "", "", "", "", "", "", "", "", "", "", "", "", "", "", "", "", "", "", "", 
  "", "", "", "", "", 60.19, 4.270563*^6, 232.128, 33.7, 2.345, 1.114, 
  65530.537, "", 132.235, 15.84, 2.7, 37., "", 2., 75.49, 0.806}, 
 {"KWT", "Asia", "Kuwait", "2020-03-12", 80., 8., 3.143, "", "", 0., 18.733, 
  1.873, 0.736, "", "", 0., "", "", "", "", "", "", "", "", "", "", "", "", 
  "", "", "", "", "", "", "", "", "", "", "", "", "", "", "", 71.3, 
  4.270563*^6, 232.128, 33.7, 2.345, 1.114, 65530.537, "", 132.235, 15.84, 
  2.7, 37., "", 2., 75.49, 0.806}, {"KWT", "Asia", "Kuwait", "2020-03-13", 
  80., 0., 3.143, "", "", 0., 18.733, 0., 0.736, "", "", 0., "", "", "", "", 
  "", "", "", "", "", "", "", "", "", "", "", "", "", "", "", "", "", "", "", 
  "", "", "", "", 74.07, 4.270563*^6, 232.128, 33.7, 2.345, 1.114, 65530.537, 
  "", 132.235, 15.84, 2.7, 37., "", 2., 75.49, 0.806}, 
 {"KWT", "Asia", "Kuwait", "2020-03-14", 104., 24., 6.143, "", "", 0., 
  24.353, 5.62, 1.438, "", "", 0., "", "", "", "", "", "", "", "", "", "", 
  "", "", "", "", "", "", "", "", "", "", "", "", "", "", "", "", "", 74.07, 
  4.270563*^6, 232.128, 33.7, 2.345, 1.114, 65530.537, "", 132.235, 15.84, 
  2.7, 37., "", 2., 75.49, 0.806}, {"KWT", "Asia", "Kuwait", "2020-03-15", 
  112., 8., 6.857, "", "", 0., 26.226, 1.873, 1.606, "", "", 0., 0.82, "", 
  "", "", "", "", "", "", "", "", "", "", "", "", "", "", "", "", "", "", "", 
  "", "", "", "", "", "", 74.07, 4.270563*^6, 232.128, 33.7, 2.345, 1.114, 
  65530.537, "", 132.235, 15.84, 2.7, 37., "", 2., 75.49, 0.806}, 
 {"KWT", "Asia", "Kuwait", "2020-03-16", 123., 11., 8.429, "", "", 0., 
  28.802, 2.576, 1.974, "", "", 0., 0.85, "", "", "", "", "", "", "", "", "", 
  "", "", "", "", "", "", "", "", "", "", "", "", "", "", "", "", "", 74.07, 
  4.270563*^6, 232.128, 33.7, 2.345, 1.114, 65530.537, "", 132.235, 15.84, 
  2.7, 37., "", 2., 75.49, 0.806}, {"KWT", "Asia", "Kuwait", "2020-03-17", 
  130., 7., 8.714, "", "", 0., 30.441, 1.639, 2.041, "", "", 0., 0.85, "", 
  "", "", "", "", "", "", "", "", "", "", "", "", "", "", "", "", "", "", "", 
  "", "", "", "", "", "", 74.07, 4.270563*^6, 232.128, 33.7, 2.345, 1.114, 
  65530.537, "", 132.235, 15.84, 2.7, 37., "", 2., 75.49, 0.806}, 
 {"KWT", "Asia", "Kuwait", "2020-03-18", 142., 12., 10., "", "", 0., 33.251, 
  2.81, 2.342, "", "", 0., 0.84, "", "", "", "", "", "", "", "", "", "", "", 
  "", "", "", "", "", "", "", "", "", "", "", "", "", "", "", 74.07, 
  4.270563*^6, 232.128, 33.7, 2.345, 1.114, 65530.537, "", 132.235, 15.84, 
  2.7, 37., "", 2., 75.49, 0.806}, {"KWT", "Asia", "Kuwait", "2020-03-19", 
  148., 6., 9.714, "", "", 0., 34.656, 1.405, 2.275, "", "", 0., 0.8, "", "", 
  "", "", "", "", "", "", "", "", "", "", "", "", "", "", "", "", "", "", "", 
  "", "", "", "", "", 74.07, 4.270563*^6, 232.128, 33.7, 2.345, 1.114, 
  65530.537, "", 132.235, 15.84, 2.7, 37., "", 2., 75.49, 0.806}, 
 {"KWT", "Asia", "Kuwait", "2020-03-20", 159., 11., 11.286, "", "", 0., 
  37.232, 2.576, 2.643, "", "", 0., 0.79, "", "", "", "", "", "", "", "", "", 
  "", "", "", "", "", "", "", "", "", "", "", "", "", "", "", "", "", 74.07, 
  4.270563*^6, 232.128, 33.7, 2.345, 1.114, 65530.537, "", 132.235, 15.84, 
  2.7, 37., "", 2., 75.49, 0.806}, {"KWT", "Asia", "Kuwait", "2020-03-21", 
  176., 17., 10.286, "", "", 0., 41.212, 3.981, 2.409, "", "", 0., 0.84, "", 
  "", "", "", "", "", "", "", "", "", "", "", "", "", "", "", "", "", "", "", 
  "", "", "", "", "", "", 74.07, 4.270563*^6, 232.128, 33.7, 2.345, 1.114, 
  65530.537, "", 132.235, 15.84, 2.7, 37., "", 2., 75.49, 0.806}, 
 {"KWT", "Asia", "Kuwait", "2020-03-22", 188., 12., 10.857, "", "", 0., 
  44.022, 2.81, 2.542, "", "", 0., 0.83, "", "", "", "", "", "", "", "", "", 
  "", "", "", "", "", "", "", "", "", "", "", "", "", "", "", "", "", 81.48, 
  4.270563*^6, 232.128, 33.7, 2.345, 1.114, 65530.537, "", 132.235, 15.84, 
  2.7, 37., "", 2., 75.49, 0.806}, {"KWT", "Asia", "Kuwait", "2020-03-23", 
  189., 1., 9.429, "", "", 0., 44.256, 0.234, 2.208, "", "", 0., 0.81, "", 
  "", "", "", "", "", "", "", "", "", "", "", "", "", "", "", "", "", "", "", 
  "", "", "", "", "", "", 81.48, 4.270563*^6, 232.128, 33.7, 2.345, 1.114, 
  65530.537, "", 132.235, 15.84, 2.7, 37., "", 2., 75.49, 0.806}, 
 {"KWT", "Asia", "Kuwait", "2020-03-24", 191., 2., 8.714, "", "", 0., 44.725, 
  0.468, 2.041, "", "", 0., 0.85, "", "", "", "", "", "", "", "", "", "", "", 
  "", "", "", "", "", "", "", "", "", "", "", "", "", "", "", 81.48, 
  4.270563*^6, 232.128, 33.7, 2.345, 1.114, 65530.537, "", 132.235, 15.84, 
  2.7, 37., "", 2., 75.49, 0.806}, {"KWT", "Asia", "Kuwait", "2020-03-25", 
  195., 4., 7.571, "", "", 0., 45.661, 0.937, 1.773, "", "", 0., 0.96, "", 
  "", "", "", "", "", "", "", "", "", "", "", "", "", "", "", "", "", "", "", 
  "", "", "", "", "", "", 81.48, 4.270563*^6, 232.128, 33.7, 2.345, 1.114, 
  65530.537, "", 132.235, 15.84, 2.7, 37., "", 2., 75.49, 0.806}, 
 {"KWT", "Asia", "Kuwait", "2020-03-26", 208., 13., 8.571, "", "", 0., 
  48.706, 3.044, 2.007, "", "", 0., 1.15, "", "", "", "", "", "", "", "", "", 
  "", "", "", "", "", "", "", "", "", "", "", "", "", "", "", "", "", 81.48, 
  4.270563*^6, 232.128, 33.7, 2.345, 1.114, 65530.537, "", 132.235, 15.84, 
  2.7, 37., "", 2., 75.49, 0.806}, {"KWT", "Asia", "Kuwait", "2020-03-27", 
  225., 17., 9.429, "", "", 0., 52.686, 3.981, 2.208, "", "", 0., 1.25, "", 
  "", "", "", "", "", "", "", "", "", "", "", "", "", "", "", "", "", "", "", 
  "", "", "", "", "", "", 81.48, 4.270563*^6, 232.128, 33.7, 2.345, 1.114, 
  65530.537, "", 132.235, 15.84, 2.7, 37., "", 2., 75.49, 0.806}, 
 {"KWT", "Asia", "Kuwait", "2020-03-28", 235., 10., 8.429, "", "", 0., 
  55.028, 2.342, 1.974, "", "", 0., 1.35, "", "", "", "", "", "", "", "", "", 
  "", "", "", "", "", "", "", "", "", "", "", "", "", "", "", "", "", 81.48, 
  4.270563*^6, 232.128, 33.7, 2.345, 1.114, 65530.537, "", 132.235, 15.84, 
  2.7, 37., "", 2., 75.49, 0.806}, {"KWT", "Asia", "Kuwait", "2020-03-29", 
  255., 20., 9.571, "", "", 0., 59.711, 4.683, 2.241, "", "", 0., 1.54, "", 
  "", "", "", "", "", "", "", "", "", "", "", "", "", "", "", "", "", "", "", 
  "", "", "", "", "", "", 81.48, 4.270563*^6, 232.128, 33.7, 2.345, 1.114, 
  65530.537, "", 132.235, 15.84, 2.7, 37., "", 2., 75.49, 0.806}, 
 {"KWT", "Asia", "Kuwait", "2020-03-30", 266., 11., 11., "", "", 0., 62.287, 
  2.576, 2.576, "", "", 0., 1.7, "", "", "", "", "", "", "", "", "", "", "", 
  "", "", "", "", "", "", "", "", "", "", "", "", "", "", "", 81.48, 
  4.270563*^6, 232.128, 33.7, 2.345, 1.114, 65530.537, "", 132.235, 15.84, 
  2.7, 37., "", 2., 75.49, 0.806}, {"KWT", "Asia", "Kuwait", "2020-03-31", 
  289., 23., 14., "", "", 0., 67.673, 5.386, 3.278, "", "", 0., 1.92, "", "", 
  "", "", "", "", "", "", "", "", "", "", "", "", "", "", "", "", "", "", "", 
  "", "", "", "", "", 81.48, 4.270563*^6, 232.128, 33.7, 2.345, 1.114, 
  65530.537, "", 132.235, 15.84, 2.7, 37., "", 2., 75.49, 0.806}, 
 {"KWT", "Asia", "Kuwait", "2020-04-01", 317., 28., 17.429, "", "", 0., 
  74.229, 6.557, 4.081, "", "", 0., 2.09, "", "", "", "", "", "", "", "", "", 
  "", "", "", "", "", "", "", "", "", "", "", "", "", "", "", "", "", 81.48, 
  4.270563*^6, 232.128, 33.7, 2.345, 1.114, 65530.537, "", 132.235, 15.84, 
  2.7, 37., "", 2., 75.49, 0.806}, {"KWT", "Asia", "Kuwait", "2020-04-02", 
  342., 25., 19.143, "", "", 0., 80.083, 5.854, 4.483, "", "", 0., 2.24, "", 
  "", "", "", "", "", "", "", "", "", "", "", "", "", "", "", "", "", "", "", 
  "", "", "", "", "", "", 81.48, 4.270563*^6, 232.128, 33.7, 2.345, 1.114, 
  65530.537, "", 132.235, 15.84, 2.7, 37., "", 2., 75.49, 0.806}, 
 {"KWT", "Asia", "Kuwait", "2020-04-03", 417., 75., 27.429, "", "", 0., 
  97.645, 17.562, 6.423, "", "", 0., 2.43, "", "", "", "", "", "", "", "", 
  "", "", "", "", "", "", "", "", "", "", "", "", "", "", "", "", "", "", 
  81.48, 4.270563*^6, 232.128, 33.7, 2.345, 1.114, 65530.537, "", 132.235, 
  15.84, 2.7, 37., "", 2., 75.49, 0.806}, {"KWT", "Asia", "Kuwait", 
  "2020-04-04", 479., 62., 34.857, 1., 1., 0.143, 112.163, 14.518, 8.162, 
  0.234, 0.234, 0.033, 2.4, "", "", "", "", "", "", "", "", "", "", "", "", 
  "", "", "", "", "", "", "", "", "", "", "", "", "", "", 81.48, 4.270563*^6, 
  232.128, 33.7, 2.345, 1.114, 65530.537, "", 132.235, 15.84, 2.7, 37., "", 
  2., 75.49, 0.806}, {"KWT", "Asia", "Kuwait", "2020-04-05", 556., 77., 43., 
  1., 0., 0.143, 130.194, 18.03, 10.069, 0.234, 0., 0.033, 2.37, "", "", "", 
  "", "", "", "", "", "", "", "", "", "", "", "", "", "", "", "", "", "", "", 
  "", "", "", "", 81.48, 4.270563*^6, 232.128, 33.7, 2.345, 1.114, 65530.537, 
  "", 132.235, 15.84, 2.7, 37., "", 2., 75.49, 0.806}, 
 {"KWT", "Asia", "Kuwait", "2020-04-06", 665., 109., 57., 1., 0., 0.143, 
  155.717, 25.524, 13.347, 0.234, 0., 0.033, 2.31, "", "", "", "", "", "", 
  "", "", "", "", "", "", "", "", "", "", "", "", "", "", "", "", "", "", "", 
  "", 93.52, 4.270563*^6, 232.128, 33.7, 2.345, 1.114, 65530.537, "", 
  132.235, 15.84, 2.7, 37., "", 2., 75.49, 0.806}, 
 {"KWT", "Asia", "Kuwait", "2020-04-07", 743., 78., 64.857, 1., 0., 0.143, 
  173.982, 18.265, 15.187, 0.234, 0., 0.033, 2.11, "", "", "", "", "", "", 
  "", "", "", "", "", "", "", "", "", "", "", "", "", "", "", "", "", "", "", 
  "", 93.52, 4.270563*^6, 232.128, 33.7, 2.345, 1.114, 65530.537, "", 
  132.235, 15.84, 2.7, 37., "", 2., 75.49, 0.806}, 
 {"KWT", "Asia", "Kuwait", "2020-04-08", 855., 112., 76.857, 1., 0., 0.143, 
  200.208, 26.226, 17.997, 0.234, 0., 0.033, 1.92, "", "", "", "", "", "", 
  "", "", "", "", "", "", "", "", "", "", "", "", "", "", "", "", "", "", "", 
  "", 93.52, 4.270563*^6, 232.128, 33.7, 2.345, 1.114, 65530.537, "", 
  132.235, 15.84, 2.7, 37., "", 2., 75.49, 0.806}, 
 {"KWT", "Asia", "Kuwait", "2020-04-09", 910., 55., 81.143, 1., 0., 0.143, 
  213.087, 12.879, 19.001, 0.234, 0., 0.033, 1.69, "", "", "", "", "", "", 
  "", "", "", "", "", "", "", "", "", "", "", "", "", "", "", "", "", "", "", 
  "", 93.52, 4.270563*^6, 232.128, 33.7, 2.345, 1.114, 65530.537, "", 
  132.235, 15.84, 2.7, 37., "", 2., 75.49, 0.806}, 
 {"KWT", "Asia", "Kuwait", "2020-04-10", 993., 83., 82.286, 1., 0., 0.143, 
  232.522, 19.435, 19.268, 0.234, 0., 0.033, 1.55, "", "", "", "", "", "", 
  "", "", "", "", "", "", "", "", "", "", "", "", "", "", "", "", "", "", "", 
  "", 93.52, 4.270563*^6, 232.128, 33.7, 2.345, 1.114, 65530.537, "", 
  132.235, 15.84, 2.7, 37., "", 2., 75.49, 0.806}, 
 {"KWT", "Asia", "Kuwait", "2020-04-11", 1154., 161., 96.429, 1., 0., 0., 
  270.222, 37.7, 22.58, 0.234, 0., 0., 1.53, "", "", "", "", "", "", "", "", 
  "", "", "", "", "", "", "", "", "", "", "", "", "", "", "", "", "", "", 
  93.52, 4.270563*^6, 232.128, 33.7, 2.345, 1.114, 65530.537, "", 132.235, 
  15.84, 2.7, 37., "", 2., 75.49, 0.806}, {"KWT", "Asia", "Kuwait", 
  "2020-04-12", 1234., 80., 96.857, 1., 0., 0., 288.955, 18.733, 22.68, 
  0.234, 0., 0., 1.38, "", "", "", "", "", "", "", "", "", "", "", "", "", 
  "", "", "", "", "", "", "", "", "", "", "", "", "", 93.52, 4.270563*^6, 
  232.128, 33.7, 2.345, 1.114, 65530.537, "", 132.235, 15.84, 2.7, 37., "", 
  2., 75.49, 0.806}, {"KWT", "Asia", "Kuwait", "2020-04-13", 1300., 66., 
  90.714, 2., 1., 0.143, 304.41, 15.455, 21.242, 0.468, 0.234, 0.033, 1.3, 
  "", "", "", "", "", "", "", "", "", "", "", "", "", "", "", "", "", "", "", 
  "", "", "", "", "", "", "", 93.52, 4.270563*^6, 232.128, 33.7, 2.345, 
  1.114, 65530.537, "", 132.235, 15.84, 2.7, 37., "", 2., 75.49, 0.806}, 
 {"KWT", "Asia", "Kuwait", "2020-04-14", 1355., 55., 87.429, 3., 1., 0.286, 
  317.288, 12.879, 20.472, 0.702, 0.234, 0.067, 1.25, "", "", "", "", "", "", 
  "", "", "", "", "", "", "", "", "", "", "", "", "", "", "", "", "", "", "", 
  "", 93.52, 4.270563*^6, 232.128, 33.7, 2.345, 1.114, 65530.537, "", 
  132.235, 15.84, 2.7, 37., "", 2., 75.49, 0.806}, 
 {"KWT", "Asia", "Kuwait", "2020-04-15", 1405., 50., 78.571, 3., 0., 0.286, 
  328.996, 11.708, 18.398, 0.702, 0., 0.067, 1.24, "", "", "", "", "", "", 
  "", "", "", "", "", "", "", "", "", "", "", "", "", "", "", "", "", "", "", 
  "", 93.52, 4.270563*^6, 232.128, 33.7, 2.345, 1.114, 65530.537, "", 
  132.235, 15.84, 2.7, 37., "", 2., 75.49, 0.806}, 
 {"KWT", "Asia", "Kuwait", "2020-04-16", 1524., 119., 87.714, 3., 0., 0.286, 
  356.862, 27.865, 20.539, 0.702, 0., 0.067, 1.33, "", "", "", "", "", "", 
  "", "", "", "", "", "", "", "", "", "", "", "", "", "", "", "", "", "", "", 
  "", 93.52, 4.270563*^6, 232.128, 33.7, 2.345, 1.114, 65530.537, "", 
  132.235, 15.84, 2.7, 37., "", 2., 75.49, 0.806}, 
 {"KWT", "Asia", "Kuwait", "2020-04-17", 1658., 134., 95., 5., 2., 0.571, 
  388.239, 31.378, 22.245, 1.171, 0.468, 0.134, 1.33, "", "", "", "", "", "", 
  "", "", "", "", "", "", "", "", "", "", "", "", "", "", "", "", "", "", "", 
  "", 93.52, 4.270563*^6, 232.128, 33.7, 2.345, 1.114, 65530.537, "", 
  132.235, 15.84, 2.7, 37., "", 2., 75.49, 0.806}, 
 {"KWT", "Asia", "Kuwait", "2020-04-18", 1751., 93., 85.286, 6., 1., 0.714, 
  410.016, 21.777, 19.971, 1.405, 0.234, 0.167, 1.32, "", "", "", "", "", "", 
  "", "", "", "", "", "", "", "", "", "", "", "", "", "", "", "", "", "", "", 
  "", 93.52, 4.270563*^6, 232.128, 33.7, 2.345, 1.114, 65530.537, "", 
  132.235, 15.84, 2.7, 37., "", 2., 75.49, 0.806}, 
 {"KWT", "Asia", "Kuwait", "2020-04-19", 1915., 164., 97.286, 7., 1., 0.857, 
  448.419, 38.402, 22.781, 1.639, 0.234, 0.201, 1.38, "", "", "", "", "", "", 
  "", "", "", "", "", "", "", "", "", "", "", "", "", "", "", "", "", "", "", 
  "", 93.52, 4.270563*^6, 232.128, 33.7, 2.345, 1.114, 65530.537, "", 
  132.235, 15.84, 2.7, 37., "", 2., 75.49, 0.806}, 
 {"KWT", "Asia", "Kuwait", "2020-04-20", 1995., 80., 99.286, 9., 2., 1., 
  467.152, 18.733, 23.249, 2.107, 0.468, 0.234, 1.38, "", "", "", "", "", "", 
  "", "", "", "", "", "", "", "", "", "", "", "", "", "", "", "", "", "", "", 
  "", 93.52, 4.270563*^6, 232.128, 33.7, 2.345, 1.114, 65530.537, "", 
  132.235, 15.84, 2.7, 37., "", 2., 75.49, 0.806}, 
 {"KWT", "Asia", "Kuwait", "2020-04-21", 2080., 85., 103.571, 11., 2., 1.143, 
  487.055, 19.904, 24.252, 2.576, 0.468, 0.268, 1.42, "", "", "", "", "", "", 
  "", "", "", "", "", "", "", "", "", "", "", "", "", "", "", "", "", "", "", 
  "", 88.89, 4.270563*^6, 232.128, 33.7, 2.345, 1.114, 65530.537, "", 
  132.235, 15.84, 2.7, 37., "", 2., 75.49, 0.806}, 
 {"KWT", "Asia", "Kuwait", "2020-04-22", 2248., 168., 120.429, 13., 2., 
  1.429, 526.394, 39.339, 28.2, 3.044, 0.468, 0.335, 1.5, "", "", "", "", "", 
  "", "", "", "", "", "", "", "", "", "", "", "", "", "", "", "", "", "", "", 
  "", "", 88.89, 4.270563*^6, 232.128, 33.7, 2.345, 1.114, 65530.537, "", 
  132.235, 15.84, 2.7, 37., "", 2., 75.49, 0.806}, 
 {"KWT", "Asia", "Kuwait", "2020-04-23", 2399., 151., 125., 14., 1., 1.571, 
  561.753, 35.358, 29.27, 3.278, 0.234, 0.368, 1.54, "", "", "", "", "", "", 
  "", "", "", "", "", "", "", "", "", "", "", "", "", "", "", "", "", "", "", 
  "", 88.89, 4.270563*^6, 232.128, 33.7, 2.345, 1.114, 65530.537, "", 
  132.235, 15.84, 2.7, 37., "", 2., 75.49, 0.806}, 
 {"KWT", "Asia", "Kuwait", "2020-04-24", 2614., 215., 136.571, 15., 1., 
  1.429, 612.097, 50.345, 31.98, 3.512, 0.234, 0.335, 1.57, "", "", "", "", 
  "", "", "", "", "", "", "", "", "", "", "", "", "", "", "", "", "", "", "", 
  "", "", "", 88.89, 4.270563*^6, 232.128, 33.7, 2.345, 1.114, 65530.537, "", 
  132.235, 15.84, 2.7, 37., "", 2., 75.49, 0.806}, 
 {"KWT", "Asia", "Kuwait", "2020-04-25", 2892., 278., 163., 19., 4., 1.857, 
  677.194, 65.097, 38.168, 4.449, 0.937, 0.435, 1.59, "", "", "", "", "", "", 
  "", "", "", "", "", "", "", "", "", "", "", "", "", "", "", "", "", "", "", 
  "", 88.89, 4.270563*^6, 232.128, 33.7, 2.345, 1.114, 65530.537, "", 
  132.235, 15.84, 2.7, 37., "", 2., 75.49, 0.806}, 
 {"KWT", "Asia", "Kuwait", "2020-04-26", 3075., 183., 165.714, 20., 1., 
  1.857, 720.046, 42.851, 38.804, 4.683, 0.234, 0.435, 1.52, "", "", "", "", 
  "", "", "", "", "", "", "", "", "", "", "", "", "", "", "", "", "", "", "", 
  "", "", "", 88.89, 4.270563*^6, 232.128, 33.7, 2.345, 1.114, 65530.537, "", 
  132.235, 15.84, 2.7, 37., "", 2., 75.49, 0.806}, 
 {"KWT", "Asia", "Kuwait", "2020-04-27", 3288., 213., 184.714, 22., 2., 
  1.857, 769.922, 49.876, 43.253, 5.152, 0.468, 0.435, 1.53, "", "", "", "", 
  "", "", "", "", "", "", "", "", "", "", "", "", "", "", "", "", "", "", "", 
  "", "", "", 88.89, 4.270563*^6, 232.128, 33.7, 2.345, 1.114, 65530.537, "", 
  132.235, 15.84, 2.7, 37., "", 2., 75.49, 0.806}, 
 {"KWT", "Asia", "Kuwait", "2020-04-28", 3440., 152., 194.286, 23., 1., 
  1.714, 805.514, 35.592, 45.494, 5.386, 0.234, 0.401, 1.51, "", "", "", "", 
  "", "", "", "", "", "", "", "", "", "", "", "", "", "", "", "", "", "", "", 
  "", "", "", 88.89, 4.270563*^6, 232.128, 33.7, 2.345, 1.114, 65530.537, "", 
  132.235, 15.84, 2.7, 37., "", 2., 75.49, 0.806}, 
 {"KWT", "Asia", "Kuwait", "2020-04-29", 3740., 300., 213.143, 24., 1., 
  1.571, 875.763, 70.248, 49.91, 5.62, 0.234, 0.368, 1.55, "", "", "", "", 
  "", "", "", "", "", "", "", "", "", "", "", "", "", "", "", "", "", "", "", 
  "", "", "", 88.89, 4.270563*^6, 232.128, 33.7, 2.345, 1.114, 65530.537, "", 
  132.235, 15.84, 2.7, 37., "", 2., 75.49, 0.806}, 
 {"KWT", "Asia", "Kuwait", "2020-04-30", 4024., 284., 232.143, 26., 2., 
  1.714, 942.265, 66.502, 54.359, 6.088, 0.468, 0.401, 1.55, "", "", "", "", 
  "", "", "", "", "", "", "", "", "", "", "", "", "", "", "", "", "", "", "", 
  "", "", "", 88.89, 4.270563*^6, 232.128, 33.7, 2.345, 1.114, 65530.537, "", 
  132.235, 15.84, 2.7, 37., "", 2., 75.49, 0.806}, 
 {"KWT", "Asia", "Kuwait", "2020-05-01", 4377., 353., 251.857, 30., 4., 
  2.143, 1024.923, 82.659, 58.975, 7.025, 0.937, 0.502, 1.51, "", "", "", "", 
  "", "", "", "", "", "", "", "", "", "", "", "", "", "", "", "", "", "", "", 
  "", "", "", 88.89, 4.270563*^6, 232.128, 33.7, 2.345, 1.114, 65530.537, "", 
  132.235, 15.84, 2.7, 37., "", 2., 75.49, 0.806}, 
 {"KWT", "Asia", "Kuwait", "2020-05-02", 4619., 242., 246.714, 33., 3., 2., 
  1081.59, 56.667, 57.771, 7.727, 0.702, 0.468, 1.49, "", "", "", "", "", "", 
  "", "", "", "", "", "", "", "", "", "", "", "", "", "", "", "", "", "", "", 
  "", 88.89, 4.270563*^6, 232.128, 33.7, 2.345, 1.114, 65530.537, "", 
  132.235, 15.84, 2.7, 37., "", 2., 75.49, 0.806}, 
 {"KWT", "Asia", "Kuwait", "2020-05-03", 4983., 364., 272.571, 38., 5., 
  2.571, 1166.825, 85.235, 63.826, 8.898, 1.171, 0.602, 1.52, "", "", "", "", 
  "", "", "", "", "", "", "", "", "", "", "", "", "", "", "", "", "", "", "", 
  "", "", "", 88.89, 4.270563*^6, 232.128, 33.7, 2.345, 1.114, 65530.537, "", 
  132.235, 15.84, 2.7, 37., "", 2., 75.49, 0.806}, 
 {"KWT", "Asia", "Kuwait", "2020-05-04", 5278., 295., 284.286, 40., 2., 
  2.571, 1235.903, 69.078, 66.569, 9.366, 0.468, 0.602, 1.58, "", "", "", "", 
  "", "", "", "", "", "", "", "", "", "", "", "", "", "", "", "", "", "", "", 
  "", "", "", 88.89, 4.270563*^6, 232.128, 33.7, 2.345, 1.114, 65530.537, "", 
  132.235, 15.84, 2.7, 37., "", 2., 75.49, 0.806}, 
 {"KWT", "Asia", "Kuwait", "2020-05-05", 5804., 526., 337.714, 40., 0., 
  2.429, 1359.071, 123.169, 79.08, 9.366, 0., 0.569, 1.64, "", "", "", "", 
  "", "", "", "", "", "", "", "", "", "", "", "", "", "", "", "", "", "", "", 
  "", "", "", 88.89, 4.270563*^6, 232.128, 33.7, 2.345, 1.114, 65530.537, "", 
  132.235, 15.84, 2.7, 37., "", 2., 75.49, 0.806}, 
 {"KWT", "Asia", "Kuwait", "2020-05-06", 6289., 485., 364.143, 42., 2., 
  2.571, 1472.64, 113.568, 85.268, 9.835, 0.468, 0.602, 1.61, "", "", "", "", 
  "", "", "", "", "", "", "", "", "", "", "", "", "", "", "", "", "", "", "", 
  "", "", "", 88.89, 4.270563*^6, 232.128, 33.7, 2.345, 1.114, 65530.537, "", 
  132.235, 15.84, 2.7, 37., "", 2., 75.49, 0.806}, 
 {"KWT", "Asia", "Kuwait", "2020-05-07", 6567., 278., 363.286, 44., 2., 
  2.571, 1537.736, 65.097, 85.067, 10.303, 0.468, 0.602, 1.57, "", "", "", 
  "", "", "", "", "", "", "", "", "", "", "", "", "", "", "", "", "", "", "", 
  "", "", "", "", 88.89, 4.270563*^6, 232.128, 33.7, 2.345, 1.114, 65530.537, 
  "", 132.235, 15.84, 2.7, 37., "", 2., 75.49, 0.806}, 
 {"KWT", "Asia", "Kuwait", "2020-05-08", 7208., 641., 404.429, 47., 3., 
  2.429, 1687.834, 150.097, 94.701, 11.006, 0.702, 0.569, 1.62, "", "", "", 
  "", "", "", "", "", "", "", "", "", "", "", "", "", "", "", "", "", "", "", 
  "", "", "", "", 88.89, 4.270563*^6, 232.128, 33.7, 2.345, 1.114, 65530.537, 
  "", 132.235, 15.84, 2.7, 37., "", 2., 75.49, 0.806}, 
 {"KWT", "Asia", "Kuwait", "2020-05-09", 7623., 415., 429.143, 49., 2., 
  2.286, 1785.011, 97.177, 100.489, 11.474, 0.468, 0.535, 1.66, "", "", "", 
  "", "", "", "", "", "", "", "", "", "", "", "", "", "", "", "", "", "", "", 
  "", "", "", "", 88.89, 4.270563*^6, 232.128, 33.7, 2.345, 1.114, 65530.537, 
  "", 132.235, 15.84, 2.7, 37., "", 2., 75.49, 0.806}, 
 {"KWT", "Asia", "Kuwait", "2020-05-10", 8688., 1065., 529.286, 58., 9., 
  2.857, 2034.392, 249.382, 123.938, 13.581, 2.107, 0.669, 1.76, "", "", "", 
  "", "", "", "", "", "", "", "", "", "", "", "", "", "", "", "", "", "", "", 
  "", "", "", "", 100., 4.270563*^6, 232.128, 33.7, 2.345, 1.114, 65530.537, 
  "", 132.235, 15.84, 2.7, 37., "", 2., 75.49, 0.806}, 
 {"KWT", "Asia", "Kuwait", "2020-05-11", 9286., 598., 572.571, 65., 7., 
  3.571, 2174.421, 140.028, 134.074, 15.22, 1.639, 0.836, 1.72, "", "", "", 
  "", "", "", "", "", "", "", "", "", "", "", "", "", "", "", "", "", "", "", 
  "", "", "", "", 100., 4.270563*^6, 232.128, 33.7, 2.345, 1.114, 65530.537, 
  "", 132.235, 15.84, 2.7, 37., "", 2., 75.49, 0.806}, 
 {"KWT", "Asia", "Kuwait", "2020-05-12", 10277., 991., 639., 75., 10., 5., 
  2406.474, 232.054, 149.629, 17.562, 2.342, 1.171, 1.68, "", "", "", "", "", 
  "", "", "", "", "", "", "", "", "", "", "", "", "", "", "", "", "", "", "", 
  "", "", 100., 4.270563*^6, 232.128, 33.7, 2.345, 1.114, 65530.537, "", 
  132.235, 15.84, 2.7, 37., "", 2., 75.49, 0.806}, 
 {"KWT", "Asia", "Kuwait", "2020-05-13", 11028., 751., 677., 82., 7., 5.714, 
  2582.329, 175.855, 158.527, 19.201, 1.639, 1.338, 1.59, "", "", "", "", "", 
  "", "", "", "", 227000., 53.155, "", "", "", "", "", "tests performed", "", 
  "", "", "", "", "", "", "", "", 100., 4.270563*^6, 232.128, 33.7, 2.345, 
  1.114, 65530.537, "", 132.235, 15.84, 2.7, 37., "", 2., 75.49, 0.806}, 
 {"KWT", "Asia", "Kuwait", "2020-05-14", 11975., 947., 772.571, 88., 6., 
  6.286, 2804.08, 221.751, 180.906, 20.606, 1.405, 1.472, 1.53, "", "", "", 
  "", "", "", "", "", 4930., 231930., 54.309, 1.154, "", "", "", "", 
  "tests performed", "", "", "", "", "", "", "", "", "", 100., 4.270563*^6, 
  232.128, 33.7, 2.345, 1.114, 65530.537, "", 132.235, 15.84, 2.7, 37., "", 
  2., 75.49, 0.806}, {"KWT", "Asia", "Kuwait", "2020-05-15", 12860., 885., 
  807.429, 96., 8., 7., 3011.313, 207.233, 189.068, 22.479, 1.873, 1.639, 
  1.44, "", "", "", "", "", "", "", "", 4074., 236004., 55.263, 0.954, "", 
  "", "", "", "tests performed", "", "", "", "", "", "", "", "", "", 100., 
  4.270563*^6, 232.128, 33.7, 2.345, 1.114, 65530.537, "", 132.235, 15.84, 
  2.7, 37., "", 2., 75.49, 0.806}, {"KWT", "Asia", "Kuwait", "2020-05-16", 
  13802., 942., 882.714, 107., 11., 8.286, 3231.892, 220.58, 206.697, 25.055, 
  2.576, 1.94, 1.4, "", "", "", "", "", "", "", "", 4712., 240716., 56.366, 
  1.103, "", "", "", "", "tests performed", "", "", "", "", "", "", "", "", 
  "", 100., 4.270563*^6, 232.128, 33.7, 2.345, 1.114, 65530.537, "", 132.235, 
  15.84, 2.7, 37., "", 2., 75.49, 0.806}, {"KWT", "Asia", "Kuwait", 
  "2020-05-17", 14850., 1048., 880.286, 112., 5., 7.714, 3477.293, 245.401, 
  206.129, 26.226, 1.171, 1.806, 1.35, "", "", "", "", "", "", "", "", 3760., 
  244476., 57.247, 0.88, "", "", "", "", "tests performed", "", "", "", "", 
  "", "", "", "", "", 100., 4.270563*^6, 232.128, 33.7, 2.345, 1.114, 
  65530.537, "", 132.235, 15.84, 2.7, 37., "", 2., 75.49, 0.806}, 
 {"KWT", "Asia", "Kuwait", "2020-05-18", 15691., 841., 915., 118., 6., 7.571, 
  3674.223, 196.93, 214.257, 27.631, 1.405, 1.773, 1.31, "", "", "", "", "", 
  "", "", "", 3838., 248314., 58.145, 0.899, "", "", "", "", 
  "tests performed", "", "", "", "", "", "", "", "", "", 100., 4.270563*^6, 
  232.128, 33.7, 2.345, 1.114, 65530.537, "", 132.235, 15.84, 2.7, 37., "", 
  2., 75.49, 0.806}, {"KWT", "Asia", "Kuwait", "2020-05-19", 16764., 1073., 
  926.714, 121., 3., 6.571, 3925.478, 251.255, 217., 28.334, 0.702, 1.539, 
  1.26, "", "", "", "", "", "", "", "", 4382., 252696., 59.172, 1.026, "", 
  "", "", "", "tests performed", "", "", "", "", "", "", "", "", "", 100., 
  4.270563*^6, 232.128, 33.7, 2.345, 1.114, 65530.537, "", 132.235, 15.84, 
  2.7, 37., "", 2., 75.49, 0.806}, {"KWT", "Asia", "Kuwait", "2020-05-20", 
  17568., 804., 934.286, 124., 3., 6., 4113.743, 188.266, 218.773, 29.036, 
  0.702, 1.405, 1.2, "", "", "", "", "", "", "", "", 3618., 256314., 60.019, 
  0.847, 4188., 0.981, 0.223, 4.5, "tests performed", "", "", "", "", "", "", 
  "", "", "", 100., 4.270563*^6, 232.128, 33.7, 2.345, 1.114, 65530.537, "", 
  132.235, 15.84, 2.7, 37., "", 2., 75.49, 0.806}, 
 {"KWT", "Asia", "Kuwait", "2020-05-21", 18609., 1041., 947.714, 129., 5., 
  5.857, 4357.505, 243.762, 221.918, 30.207, 1.171, 1.372, 1.15, "", "", "", 
  "", "", "", "", "", 4757., 261071., 61.133, 1.114, 4163., 0.975, 0.228, 
  4.4, "tests performed", "", "", "", "", "", "", "", "", "", 100., 
  4.270563*^6, 232.128, 33.7, 2.345, 1.114, 65530.537, "", 132.235, 15.84, 
  2.7, 37., "", 2., 75.49, 0.806}, {"KWT", "Asia", "Kuwait", "2020-05-22", 
  19564., 955., 957.714, 138., 9., 6., 4581.129, 223.624, 224.259, 32.314, 
  2.107, 1.405, 1.09, "", "", "", "", "", "", "", "", 3888., 264959., 62.043, 
  0.91, 4136., 0.968, 0.232, 4.3, "tests performed", "", "", "", "", "", "", 
  "", "", "", 100., 4.270563*^6, 232.128, 33.7, 2.345, 1.114, 65530.537, "", 
  132.235, 15.84, 2.7, 37., "", 2., 75.49, 0.806}, 
 {"KWT", "Asia", "Kuwait", "2020-05-23", 20464., 900., 951.714, 148., 10., 
  5.857, 4791.874, 210.745, 222.855, 34.656, 2.342, 1.372, 1.05, "", "", "", 
  "", "", "", "", "", 3195., 268154., 62.791, 0.748, 3920., 0.918, 0.243, 
  4.1, "tests performed", "", "", "", "", "", "", "", "", "", 100., 
  4.270563*^6, 232.128, 33.7, 2.345, 1.114, 65530.537, "", 132.235, 15.84, 
  2.7, 37., "", 2., 75.49, 0.806}, {"KWT", "Asia", "Kuwait", "2020-05-24", 
  21302., 838., 921.714, 156., 8., 6.286, 4988.101, 196.227, 215.83, 36.529, 
  1.873, 1.472, 1., "", "", "", "", "", "", "", "", 2935., 271089., 63.479, 
  0.687, 3802., 0.89, 0.242, 4.1, "tests performed", "", "", "", "", "", "", 
  "", "", "", 100., 4.270563*^6, 232.128, 33.7, 2.345, 1.114, 65530.537, "", 
  132.235, 15.84, 2.7, 37., "", 2., 75.49, 0.806}, 
 {"KWT", "Asia", "Kuwait", "2020-05-25", 21967., 665., 896.571, 165., 9., 
  6.714, 5143.818, 155.717, 209.942, 38.637, 2.107, 1.572, 0.97, "", "", "", 
  "", "", "", "", "", 2723., 273812., 64.116, 0.638, 3643., 0.853, 0.246, 
  4.1, "tests performed", "", "", "", "", "", "", "", "", "", 100., 
  4.270563*^6, 232.128, 33.7, 2.345, 1.114, 65530.537, "", 132.235, 15.84, 
  2.7, 37., "", 2., 75.49, 0.806}, {"KWT", "Asia", "Kuwait", "2020-05-26", 
  22575., 608., 830.143, 172., 7., 7.286, 5286.188, 142.37, 194.387, 40.276, 
  1.639, 1.706, 0.96, "", "", "", "", "", "", "", "", 2395., 276207., 64.677, 
  0.561, 3359., 0.787, 0.247, 4., "tests performed", "", "", "", "", "", "", 
  "", "", "", 100., 4.270563*^6, 232.128, 33.7, 2.345, 1.114, 65530.537, "", 
  132.235, 15.84, 2.7, 37., "", 2., 75.49, 0.806}, 
 {"KWT", "Asia", "Kuwait", "2020-05-27", 23267., 692., 814.143, 175., 3., 
  7.286, 5448.228, 162.04, 190.641, 40.978, 0.702, 1.706, 0.98, "", "", "", 
  "", "", "", "", "", 2738., 278945., 65.318, 0.641, 3233., 0.757, 0.252, 4., 
  "tests performed", "", "", "", "", "", "", "", "", "", 100., 4.270563*^6, 
  232.128, 33.7, 2.345, 1.114, 65530.537, "", 132.235, 15.84, 2.7, 37., "", 
  2., 75.49, 0.806}, {"KWT", "Asia", "Kuwait", "2020-05-28", 24112., 845., 
  786.143, 185., 10., 8., 5646.094, 197.866, 184.084, 43.32, 2.342, 1.873, 
  1.02, "", "", "", "", "", "", "", "", 3396., 282341., 66.113, 0.795, 3039., 
  0.712, 0.259, 3.9, "tests performed", "", "", "", "", "", "", "", "", "", 
  100., 4.270563*^6, 232.128, 33.7, 2.345, 1.114, 65530.537, "", 132.235, 
  15.84, 2.7, 37., "", 2., 75.49, 0.806}, {"KWT", "Asia", "Kuwait", 
  "2020-05-29", 25184., 1072., 802.857, 194., 9., 8., 5897.115, 251.021, 
  187.998, 45.427, 2.107, 1.873, 1.04, "", "", "", "", "", "", "", "", 4011., 
  286352., 67.053, 0.939, 3056., 0.716, 0.263, 3.8, "tests performed", "", 
  "", "", "", "", "", "", "", "", 100., 4.270563*^6, 232.128, 33.7, 2.345, 
  1.114, 65530.537, "", 132.235, 15.84, 2.7, 37., "", 2., 75.49, 0.806}, 
 {"KWT", "Asia", "Kuwait", "2020-05-30", 26192., 1008., 818.286, 205., 11., 
  8.143, 6133.149, 236.034, 191.611, 48.003, 2.576, 1.907, 1.04, "", "", "", 
  "", "", "", "", "", 3661., 290013., 67.91, 0.857, 3123., 0.731, 0.262, 3.8, 
  "tests performed", "", "", "", "", "", "", "", "", "", 100., 4.270563*^6, 
  232.128, 33.7, 2.345, 1.114, 65530.537, "", 132.235, 15.84, 2.7, 37., "", 
  2., 75.49, 0.806}, {"KWT", "Asia", "Kuwait", "2020-05-31", 27043., 851., 
  820.143, 212., 7., 8., 6332.42, 199.271, 192.046, 49.642, 1.639, 1.873, 1., 
  "", "", "", "", "", "", "", "", 3349., 293362., 68.694, 0.784, 3182., 
  0.745, 0.258, 3.9, "tests performed", "", "", "", "", "", "", "", "", "", 
  84.26, 4.270563*^6, 232.128, 33.7, 2.345, 1.114, 65530.537, "", 132.235, 
  15.84, 2.7, 37., "", 2., 75.49, 0.806}, {"KWT", "Asia", "Kuwait", 
  "2020-06-01", 27762., 719., 827.857, 220., 8., 7.857, 6500.782, 168.362, 
  193.852, 51.515, 1.873, 1.84, 0.97, "", "", "", "", "", "", "", "", 3664., 
  297026., 69.552, 0.858, 3316., 0.776, 0.25, 4., "tests performed", "", "", 
  "", "", "", "", "", "", "", 84.26, 4.270563*^6, 232.128, 33.7, 2.345, 
  1.114, 65530.537, "", 132.235, 15.84, 2.7, 37., "", 2., 75.49, 0.806}, 
 {"KWT", "Asia", "Kuwait", "2020-06-02", 28649., 887., 867.714, 226., 6., 
  7.714, 6708.483, 207.701, 203.185, 52.92, 1.405, 1.806, 0.94, "", "", "", 
  "", "", "", "", "", 3325., 300351., 70.331, 0.779, 3449., 0.808, 0.252, 4., 
  "tests performed", "", "", "", "", "", "", "", "", "", 84.26, 4.270563*^6, 
  232.128, 33.7, 2.345, 1.114, 65530.537, "", 132.235, 15.84, 2.7, 37., "", 
  2., 75.49, 0.806}, {"KWT", "Asia", "Kuwait", "2020-06-03", 29359., 710., 
  870.286, 230., 4., 7.857, 6874.738, 166.254, 203.787, 53.857, 0.937, 1.84, 
  0.89, "", "", "", "", "", "", "", "", 2934., 303285., 71.018, 0.687, 3477., 
  0.814, 0.25, 4., "tests performed", "", "", "", "", "", "", "", "", "", 
  84.26, 4.270563*^6, 232.128, 33.7, 2.345, 1.114, 65530.537, "", 132.235, 
  15.84, 2.7, 37., "", 2., 75.49, 0.806}, {"KWT", "Asia", "Kuwait", 
  "2020-06-04", 29921., 562., 829.857, 236., 6., 7.286, 7006.336, 131.599, 
  194.32, 55.262, 1.405, 1.706, 0.85, "", "", "", "", "", "", "", "", 2721., 
  306006., 71.655, 0.637, 3381., 0.792, 0.245, 4.1, "tests performed", "", 
  "", "", "", "", "", "", "", "", 84.26, 4.270563*^6, 232.128, 33.7, 2.345, 
  1.114, 65530.537, "", 132.235, 15.84, 2.7, 37., "", 2., 75.49, 0.806}, 
 {"KWT", "Asia", "Kuwait", "2020-06-05", 30644., 723., 780., 244., 8., 7.143, 
  7175.635, 169.299, 182.646, 57.135, 1.873, 1.673, 0.84, "", "", "", "", "", 
  "", "", "", 2894., 308900., 72.332, 0.678, 3221., 0.754, 0.242, 4.1, 
  "tests performed", "", "", "", "", "", "", "", "", "", 84.26, 4.270563*^6, 
  232.128, 33.7, 2.345, 1.114, 65530.537, "", 132.235, 15.84, 2.7, 37., "", 
  2., 75.49, 0.806}, {"KWT", "Asia", "Kuwait", "2020-06-06", 31131., 487., 
  705.571, 254., 10., 7., 7289.671, 114.036, 165.217, 59.477, 2.342, 1.639, 
  0.84, "", "", "", "", "", "", "", "", 2724., 311624., 72.97, 0.638, 3087., 
  0.723, 0.229, 4.4, "tests performed", "", "", "", "", "", "", "", "", "", 
  84.26, 4.270563*^6, 232.128, 33.7, 2.345, 1.114, 65530.537, "", 132.235, 
  15.84, 2.7, 37., "", 2., 75.49, 0.806}, {"KWT", "Asia", "Kuwait", 
  "2020-06-07", 31848., 717., 686.429, 264., 10., 7.429, 7457.565, 167.894, 
  160.735, 61.819, 2.342, 1.739, 0.87, "", "", "", "", "", "", "", "", 3661., 
  315285., 73.828, 0.857, 3132., 0.733, 0.219, 4.6, "tests performed", "", 
  "", "", "", "", "", "", "", "", 84.26, 4.270563*^6, 232.128, 33.7, 2.345, 
  1.114, 65530.537, "", 132.235, 15.84, 2.7, 37., "", 2., 75.49, 0.806}, 
 {"KWT", "Asia", "Kuwait", "2020-06-08", 32510., 662., 678.286, 269., 5., 7., 
  7612.579, 155.015, 158.828, 62.989, 1.171, 1.639, 0.88, "", "", "", "", "", 
  "", "", "", 2999., 318284., 74.53, 0.702, 3037., 0.711, 0.223, 4.5, 
  "tests performed", "", "", "", "", "", "", "", "", "", 84.26, 4.270563*^6, 
  232.128, 33.7, 2.345, 1.114, 65530.537, "", 132.235, 15.84, 2.7, 37., "", 
  2., 75.49, 0.806}, {"KWT", "Asia", "Kuwait", "2020-06-09", 33140., 630., 
  641.571, 273., 4., 6.714, 7760.101, 147.522, 150.231, 63.926, 0.937, 1.572, 
  0.87, "", "", "", "", "", "", "", "", 3218., 321502., 75.283, 0.754, 3022., 
  0.708, 0.212, 4.7, "tests performed", "", "", "", "", "", "", "", "", "", 
  85.19, 4.270563*^6, 232.128, 33.7, 2.345, 1.114, 65530.537, "", 132.235, 
  15.84, 2.7, 37., "", 2., 75.49, 0.806}, {"KWT", "Asia", "Kuwait", 
  "2020-06-10", 33823., 683., 637.714, 275., 2., 6.429, 7920.033, 159.932, 
  149.328, 64.394, 0.468, 1.505, 0.86, "", "", "", "", "", "", "", "", 2871., 
  324373., 75.956, 0.672, 3013., 0.706, 0.212, 4.7, "tests performed", "", 
  "", "", "", "", "", "", "", "", 85.19, 4.270563*^6, 232.128, 33.7, 2.345, 
  1.114, 65530.537, "", 132.235, 15.84, 2.7, 37., "", 2., 75.49, 0.806}, 
 {"KWT", "Asia", "Kuwait", "2020-06-11", 34432., 609., 644.429, 279., 4., 
  6.143, 8062.637, 142.604, 150.9, 65.331, 0.937, 1.438, 0.84, "", "", "", 
  "", "", "", "", "", 2771., 327144., 76.604, 0.649, 3020., 0.707, 0.213, 
  4.7, "tests performed", "", "", "", "", "", "", "", "", "", 85.19, 
  4.270563*^6, 232.128, 33.7, 2.345, 1.114, 65530.537, "", 132.235, 15.84, 
  2.7, 37., "", 2., 75.49, 0.806}, {"KWT", "Asia", "Kuwait", "2020-06-12", 
  34952., 520., 615.429, 285., 6., 5.857, 8184.401, 121.764, 144.109, 66.736, 
  1.405, 1.372, 0.82, "", "", "", "", "", "", "", "", 2985., 330129., 77.303, 
  0.699, 3033., 0.71, 0.203, 4.9, "tests performed", "", "", "", "", "", "", 
  "", "", "", 85.19, 4.270563*^6, 232.128, 33.7, 2.345, 1.114, 65530.537, "", 
  132.235, 15.84, 2.7, 37., "", 2., 75.49, 0.806}, 
 {"KWT", "Asia", "Kuwait", "2020-06-13", 35466., 514., 619.286, 289., 4., 5., 
  8304.76, 120.359, 145.013, 67.673, 0.937, 1.171, 0.83, "", "", "", "", "", 
  "", "", "", 2159., 332288., 77.809, 0.506, 2952., 0.691, 0.21, 4.8, 
  "tests performed", "", "", "", "", "", "", "", "", "", 85.19, 4.270563*^6, 
  232.128, 33.7, 2.345, 1.114, 65530.537, "", 132.235, 15.84, 2.7, 37., "", 
  2., 75.49, 0.806}, {"KWT", "Asia", "Kuwait", "2020-06-14", 35920., 454., 
  581.714, 296., 7., 4.571, 8411.069, 106.309, 136.215, 69.312, 1.639, 1.07, 
  0.84, "", "", "", "", "", "", "", "", 2324., 334612., 78.353, 0.544, 2761., 
  0.647, 0.211, 4.7, "tests performed", "", "", "", "", "", "", "", "", "", 
  85.19, 4.270563*^6, 232.128, 33.7, 2.345, 1.114, 65530.537, "", 132.235, 
  15.84, 2.7, 37., "", 2., 75.49, 0.806}, {"KWT", "Asia", "Kuwait", 
  "2020-06-15", 36431., 511., 560.143, 298., 2., 4.143, 8530.725, 119.656, 
  131.164, 69.78, 0.468, 0.97, 0.86, "", "", "", "", "", "", "", "", 2775., 
  337387., 79.003, 0.65, 2729., 0.639, 0.205, 4.9, "tests performed", "", "", 
  "", "", "", "", "", "", "", 85.19, 4.270563*^6, 232.128, 33.7, 2.345, 
  1.114, 65530.537, "", 132.235, 15.84, 2.7, 37., "", 2., 75.49, 0.806}, 
 {"KWT", "Asia", "Kuwait", "2020-06-16", 36958., 527., 545.429, 303., 5., 
  4.286, 8654.128, 123.403, 127.718, 70.951, 1.171, 1.004, 0.88, "", "", "", 
  "", "", "", "", "", 2755., 340142., 79.648, 0.645, 2663., 0.624, 0.205, 
  4.9, "tests performed", "", "", "", "", "", "", "", "", "", 85.19, 
  4.270563*^6, 232.128, 33.7, 2.345, 1.114, 65530.537, "", 132.235, 15.84, 
  2.7, 37., "", 2., 75.49, 0.806}, {"KWT", "Asia", "Kuwait", "2020-06-17", 
  37533., 575., 530., 306., 3., 4.429, 8788.771, 134.643, 124.105, 71.653, 
  0.702, 1.037, 0.9, "", "", "", "", "", "", "", "", 2885., 343027., 80.324, 
  0.676, 2665., 0.624, 0.199, 5., "tests performed", "", "", "", "", "", "", 
  "", "", "", 85.19, 4.270563*^6, 232.128, 33.7, 2.345, 1.114, 65530.537, "", 
  132.235, 15.84, 2.7, 37., "", 2., 75.49, 0.806}, 
 {"KWT", "Asia", "Kuwait", "2020-06-18", 38074., 541., 520.286, 308., 2., 
  4.143, 8915.452, 126.681, 121.831, 72.122, 0.468, 0.97, 0.92, "", "", "", 
  "", "", "", "", "", 3298., 346325., 81.096, 0.772, 2740., 0.642, 0.19, 5.3, 
  "tests performed", "", "", "", "", "", "", "", "", "", 85.19, 4.270563*^6, 
  232.128, 33.7, 2.345, 1.114, 65530.537, "", 132.235, 15.84, 2.7, 37., "", 
  2., 75.49, 0.806}, {"KWT", "Asia", "Kuwait", "2020-06-19", 38678., 604., 
  532.286, 313., 5., 4., 9056.885, 141.433, 124.641, 73.292, 1.171, 0.937, 
  0.96, "", "", "", "", "", "", "", "", 3087., 349412., 81.819, 0.723, 2755., 
  0.645, 0.193, 5.2, "tests performed", "", "", "", "", "", "", "", "", "", 
  85.19, 4.270563*^6, 232.128, 33.7, 2.345, 1.114, 65530.537, "", 132.235, 
  15.84, 2.7, 37., "", 2., 75.49, 0.806}, {"KWT", "Asia", "Kuwait", 
  "2020-06-20", 39145., 467., 525.571, 319., 6., 4.286, 9166.239, 109.353, 
  123.068, 74.697, 1.405, 1.004, 0.99, "", "", "", "", "", "", "", "", 2224., 
  351636., 82.339, 0.521, 2764., 0.647, 0.19, 5.3, "tests performed", "", "", 
  "", "", "", "", "", "", "", 85.19, 4.270563*^6, 232.128, 33.7, 2.345, 
  1.114, 65530.537, "", 132.235, 15.84, 2.7, 37., "", 2., 75.49, 0.806}, 
 {"KWT", "Asia", "Kuwait", "2020-06-21", 39650., 505., 532.857, 326., 7., 
  4.286, 9284.49, 118.251, 124.774, 76.337, 1.639, 1.004, 1.05, "", "", "", 
  "", "", "", "", "", 2742., 354378., 82.982, 0.642, 2824., 0.661, 0.189, 
  5.3, "tests performed", "", "", "", "", "", "", "", "", "", 85.19, 
  4.270563*^6, 232.128, 33.7, 2.345, 1.114, 65530.537, "", 132.235, 15.84, 
  2.7, 37., "", 2., 75.49, 0.806}, {"KWT", "Asia", "Kuwait", "2020-06-22", 
  40291., 641., 551.429, 330., 4., 4.571, 9434.587, 150.097, 129.123, 77.273, 
  0.937, 1.07, 1.11, "", "", "", "", "", "", "", "", 3216., 357594., 83.735, 
  0.753, 2887., 0.676, 0.191, 5.2, "tests performed", "", "", "", "", "", "", 
  "", "", "", 85.19, 4.270563*^6, 232.128, 33.7, 2.345, 1.114, 65530.537, "", 
  132.235, 15.84, 2.7, 37., "", 2., 75.49, 0.806}, 
 {"KWT", "Asia", "Kuwait", "2020-06-23", 41033., 742., 582.143, 334., 4., 
  4.429, 9608.335, 173.748, 136.315, 78.21, 0.937, 1.037, 1.16, "", "", "", 
  "", "", "", "", "", 3645., 361239., 84.588, 0.854, 3014., 0.706, 0.193, 
  5.2, "tests performed", "", "", "", "", "", "", "", "", "", 85.19, 
  4.270563*^6, 232.128, 33.7, 2.345, 1.114, 65530.537, "", 132.235, 15.84, 
  2.7, 37., "", 2., 75.49, 0.806}, {"KWT", "Asia", "Kuwait", "2020-06-24", 
  41879., 846., 620.857, 337., 3., 4.429, 9806.435, 198.1, 145.381, 78.912, 
  0.702, 1.037, 1.19, "", "", "", "", "", "", "", "", 3985., 365224., 85.521, 
  0.933, 3171., 0.743, 0.196, 5.1, "tests performed", "", "", "", "", "", "", 
  "", "", "", 85.19, 4.270563*^6, 232.128, 33.7, 2.345, 1.114, 65530.537, "", 
  132.235, 15.84, 2.7, 37., "", 2., 75.49, 0.806}, 
 {"KWT", "Asia", "Kuwait", "2020-06-25", 42788., 909., 673.429, 339., 2., 
  4.429, 10019.288, 212.852, 157.691, 79.381, 0.468, 1.037, 1.19, "", "", "", 
  "", "", "", "", "", 3286., 368510., 86.291, 0.769, 3169., 0.742, 0.213, 
  4.7, "tests performed", "", "", "", "", "", "", "", "", "", 85.19, 
  4.270563*^6, 232.128, 33.7, 2.345, 1.114, 65530.537, "", 132.235, 15.84, 
  2.7, 37., "", 2., 75.49, 0.806}, {"KWT", "Asia", "Kuwait", "2020-06-26", 
  43703., 915., 717.857, 341., 2., 4., 10233.545, 214.257, 168.094, 79.849, 
  0.468, 0.937, 1.16, "", "", "", "", "", "", "", "", 3774., 372284., 87.174, 
  0.884, 3267., 0.765, 0.22, 4.6, "tests performed", "", "", "", "", "", "", 
  "", "", "", 85.19, 4.270563*^6, 232.128, 33.7, 2.345, 1.114, 65530.537, "", 
  132.235, 15.84, 2.7, 37., "", 2., 75.49, 0.806}, 
 {"KWT", "Asia", "Kuwait", "2020-06-27", 44391., 688., 749.429, 344., 3., 
  3.571, 10394.648, 161.103, 175.487, 80.551, 0.702, 0.836, 1.11, "", "", "", 
  "", "", "", "", "", 3240., 375524., 87.933, 0.759, 3413., 0.799, 0.22, 4.6, 
  "tests performed", "", "", "", "", "", "", "", "", "", 85.19, 4.270563*^6, 
  232.128, 33.7, 2.345, 1.114, 65530.537, "", 132.235, 15.84, 2.7, 37., "", 
  2., 75.49, 0.806}, {"KWT", "Asia", "Kuwait", "2020-06-28", 44942., 551., 
  756., 348., 4., 3.143, 10523.671, 129.023, 177.026, 81.488, 0.937, 0.736, 
  1.06, "", "", "", "", "", "", "", "", 3814., 379338., 88.826, 0.893, 3566., 
  0.835, 0.212, 4.7, "tests performed", "", "", "", "", "", "", "", "", "", 
  85.19, 4.270563*^6, 232.128, 33.7, 2.345, 1.114, 65530.537, "", 132.235, 
  15.84, 2.7, 37., "", 2., 75.49, 0.806}, {"KWT", "Asia", "Kuwait", 
  "2020-06-29", 45524., 582., 747.571, 350., 2., 2.857, 10659.953, 136.282, 
  175.052, 81.956, 0.468, 0.669, 1.04, "", "", "", "", "", "", "", "", 3504., 
  382842., 89.647, 0.821, 3607., 0.845, 0.207, 4.8, "tests performed", "", 
  "", "", "", "", "", "", "", "", 85.19, 4.270563*^6, 232.128, 33.7, 2.345, 
  1.114, 65530.537, "", 132.235, 15.84, 2.7, 37., "", 2., 75.49, 0.806}, 
 {"KWT", "Asia", "Kuwait", "2020-06-30", 46195., 671., 737.429, 354., 4., 
  2.857, 10817.075, 157.122, 172.677, 82.893, 0.937, 0.669, 1.04, "", "", "", 
  "", "", "", "", "", 4045., 386887., 90.594, 0.947, 3664., 0.858, 0.201, 5., 
  "tests performed", "", "", "", "", "", "", "", "", "", 85.19, 4.270563*^6, 
  232.128, 33.7, 2.345, 1.114, 65530.537, "", 132.235, 15.84, 2.7, 37., "", 
  2., 75.49, 0.806}, {"KWT", "Asia", "Kuwait", "2020-07-01", 46940., 745., 
  723., 358., 4., 3., 10991.525, 174.45, 169.299, 83.83, 0.937, 0.702, 1.05, 
  "", "", "", "", "", "", "", "", 4150., 391037., 91.566, 0.972, 3688., 
  0.864, 0.196, 5.1, "tests performed", "", "", "", "", "", "", "", "", "", 
  83.33, 4.270563*^6, 232.128, 33.7, 2.345, 1.114, 65530.537, "", 132.235, 
  15.84, 2.7, 37., "", 2., 75.49, 0.806}, {"KWT", "Asia", "Kuwait", 
  "2020-07-02", 47859., 919., 724.429, 359., 1., 2.857, 11206.719, 215.194, 
  169.633, 84.064, 0.234, 0.669, 1.06, "", "", "", "", "", "", "", "", 4312., 
  395349., 92.575, 1.01, 3834., 0.898, 0.189, 5.3, "tests performed", "", "", 
  "", "", "", "", "", "", "", 83.33, 4.270563*^6, 232.128, 33.7, 2.345, 
  1.114, 65530.537, "", 132.235, 15.84, 2.7, 37., "", 2., 75.49, 0.806}, 
 {"KWT", "Asia", "Kuwait", "2020-07-03", 48672., 813., 709.857, 360., 1., 
  2.714, 11397.092, 190.373, 166.221, 84.298, 0.234, 0.636, 1.05, "", "", "", 
  "", "", "", "", "", 4149., 399498., 93.547, 0.972, 3888., 0.91, 0.183, 5.5, 
  "tests performed", "", "", "", "", "", "", "", "", "", 83.33, 4.270563*^6, 
  232.128, 33.7, 2.345, 1.114, 65530.537, "", 132.235, 15.84, 2.7, 37., "", 
  2., 75.49, 0.806}, {"KWT", "Asia", "Kuwait", "2020-07-04", 49303., 631., 
  701.714, 365., 5., 3., 11544.848, 147.756, 164.314, 85.469, 1.171, 0.702, 
  1.03, "", "", "", "", "", "", "", "", 3443., 402941., 94.353, 0.806, 3917., 
  0.917, 0.179, 5.6, "tests performed", "", "", "", "", "", "", "", "", "", 
  83.33, 4.270563*^6, 232.128, 33.7, 2.345, 1.114, 65530.537, "", 132.235, 
  15.84, 2.7, 37., "", 2., 75.49, 0.806}, {"KWT", "Asia", "Kuwait", 
  "2020-07-05", 49941., 638., 714.143, 368., 3., 2.857, 11694.243, 149.395, 
  167.225, 86.171, 0.702, 0.669, 1.02, "", "", "", "", "", "", "", "", 3043., 
  405984., 95.066, 0.713, 3807., 0.891, 0.188, 5.3, "tests performed", "", 
  "", "", "", "", "", "", "", "", 83.33, 4.270563*^6, 232.128, 33.7, 2.345, 
  1.114, 65530.537, "", 132.235, 15.84, 2.7, 37., "", 2., 75.49, 0.806}, 
 {"KWT", "Asia", "Kuwait", "2020-07-06", 50644., 703., 731.429, 373., 5., 
  3.286, 11858.858, 164.615, 171.272, 87.342, 1.171, 0.769, 1.01, "", "", "", 
  "", "", "", "", "", 3351., 409335., 95.85, 0.785, 3785., 0.886, 0.193, 5.2, 
  "tests performed", "", "", "", "", "", "", "", "", "", 83.33, 4.270563*^6, 
  232.128, 33.7, 2.345, 1.114, 65530.537, "", 132.235, 15.84, 2.7, 37., "", 
  2., 75.49, 0.806}, {"KWT", "Asia", "Kuwait", "2020-07-07", 51245., 601., 
  721.429, 377., 4., 3.286, 11999.589, 140.731, 168.931, 88.279, 0.937, 
  0.769, 0.99, "", "", "", "", "", "", "", "", 4195., 413530., 96.833, 0.982, 
  3806., 0.891, 0.19, 5.3, "tests performed", "", "", "", "", "", "", "", "", 
  "", 83.33, 4.270563*^6, 232.128, 33.7, 2.345, 1.114, 65530.537, "", 
  132.235, 15.84, 2.7, 37., "", 2., 75.49, 0.806}, 
 {"KWT", "Asia", "Kuwait", "2020-07-08", 52007., 762., 723.857, 379., 2., 3., 
  12178.02, 178.431, 169.499, 88.747, 0.468, 0.702, 0.99, "", "", "", "", "", 
  "", "", "", 4344., 417874., 97.85, 1.017, 3834., 0.898, 0.189, 5.3, 
  "tests performed", "", "", "", "", "", "", "", "", "", 83.33, 4.270563*^6, 
  232.128, 33.7, 2.345, 1.114, 65530.537, "", 132.235, 15.84, 2.7, 37., "", 
  2., 75.49, 0.806}, {"KWT", "Asia", "Kuwait", "2020-07-09", 52840., 833., 
  711.571, 382., 3., 3.286, 12373.076, 195.056, 166.622, 89.45, 0.702, 0.769, 
  0.99, "", "", "", "", "", "", "", "", 5011., 422885., 99.023, 1.173, 3934., 
  0.921, 0.181, 5.5, "tests performed", "", "", "", "", "", "", "", "", "", 
  83.33, 4.270563*^6, 232.128, 33.7, 2.345, 1.114, 65530.537, "", 132.235, 
  15.84, 2.7, 37., "", 2., 75.49, 0.806}, {"KWT", "Asia", "Kuwait", 
  "2020-07-10", 53580., 740., 701.143, 383., 1., 3.286, 12546.355, 173.279, 
  164.18, 89.684, 0.234, 0.769, 0.99, "", "", "", "", "", "", "", "", 4121., 
  427006., 99.988, 0.965, 3930., 0.92, 0.178, 5.6, "tests performed", "", "", 
  "", "", "", "", "", "", "", 83.33, 4.270563*^6, 232.128, 33.7, 2.345, 
  1.114, 65530.537, "", 132.235, 15.84, 2.7, 37., "", 2., 75.49, 0.806}, 
 {"KWT", "Asia", "Kuwait", "2020-07-11", 54058., 478., 679.286, 386., 3., 3., 
  12658.284, 111.929, 159.062, 90.386, 0.702, 0.702, 0.99, "", "", "", "", 
  "", "", "", "", 2495., 429501., 100.572, 0.584, 3794., 0.888, 0.179, 5.6, 
  "tests performed", "", "", "", "", "", "", "", "", "", 83.33, 4.270563*^6, 
  232.128, 33.7, 2.345, 1.114, 65530.537, "", 132.235, 15.84, 2.7, 37., "", 
  2., 75.49, 0.806}, {"KWT", "Asia", "Kuwait", "2020-07-12", 54894., 836., 
  707.571, 390., 4., 3.143, 12854.043, 195.759, 165.686, 91.323, 0.937, 
  0.736, 1.01, "", "", "", "", "", "", "", "", 3835., 433336., 101.47, 0.898, 
  3907., 0.915, 0.181, 5.5, "tests performed", "", "", "", "", "", "", "", 
  "", "", 83.33, 4.270563*^6, 232.128, 33.7, 2.345, 1.114, 65530.537, "", 
  132.235, 15.84, 2.7, 37., "", 2., 75.49, 0.806}, 
 {"KWT", "Asia", "Kuwait", "2020-07-13", 55508., 614., 694.857, 393., 3., 
  2.857, 12997.818, 143.775, 162.709, 92.025, 0.702, 0.669, 0.98, "", "", "", 
  "", "", "", "", "", 4086., 437422., 102.427, 0.957, 4012., 0.939, 0.173, 
  5.8, "tests performed", "", "", "", "", "", "", "", "", "", 83.33, 
  4.270563*^6, 232.128, 33.7, 2.345, 1.114, 65530.537, "", 132.235, 15.84, 
  2.7, 37., "", 2., 75.49, 0.806}, {"KWT", "Asia", "Kuwait", "2020-07-14", 
  56174., 666., 704.143, 396., 3., 2.714, 13153.769, 155.951, 164.883, 
  92.728, 0.702, 0.636, 0.96, "", "", "", "", "", "", "", "", 3721., 441143., 
  103.299, 0.871, 3945., 0.924, 0.178, 5.6, "tests performed", "", "", "", 
  "", "", "", "", "", "", 83.33, 4.270563*^6, 232.128, 33.7, 2.345, 1.114, 
  65530.537, "", 132.235, 15.84, 2.7, 37., "", 2., 75.49, 0.806}, 
 {"KWT", "Asia", "Kuwait", "2020-07-15", 56877., 703., 695.714, 399., 3., 
  2.857, 13318.384, 164.615, 162.909, 93.43, 0.702, 0.669, 0.95, "", "", "", 
  "", "", "", "", "", 4041., 445184., 104.245, 0.946, 3901., 0.913, 0.178, 
  5.6, "tests performed", "", "", "", "", "", "", "", "", "", 83.33, 
  4.270563*^6, 232.128, 33.7, 2.345, 1.114, 65530.537, "", 132.235, 15.84, 
  2.7, 37., "", 2., 75.49, 0.806}, {"KWT", "Asia", "Kuwait", "2020-07-16", 
  57668., 791., 689.714, 402., 3., 2.857, 13503.606, 185.221, 161.504, 
  94.133, 0.702, 0.669, 0.94, "", "", "", "", "", "", "", "", 4341., 449525., 
  105.261, 1.016, 3806., 0.891, 0.181, 5.5, "tests performed", "", "", "", 
  "", "", "", "", "", "", 83.33, 4.270563*^6, 232.128, 33.7, 2.345, 1.114, 
  65530.537, "", 132.235, 15.84, 2.7, 37., "", 2., 75.49, 0.806}, 
 {"KWT", "Asia", "Kuwait", "2020-07-17", 58221., 553., 663., 404., 2., 3., 
  13633.097, 129.491, 155.249, 94.601, 0.468, 0.702, 0.92, "", "", "", "", 
  "", "", "", "", 3445., 452970., 106.068, 0.807, 3709., 0.869, 0.179, 5.6, 
  "tests performed", "", "", "", "", "", "", "", "", "", 77.78, 4.270563*^6, 
  232.128, 33.7, 2.345, 1.114, 65530.537, "", 132.235, 15.84, 2.7, 37., "", 
  2., 75.49, 0.806}, {"KWT", "Asia", "Kuwait", "2020-07-18", 58904., 683., 
  692.286, 407., 3., 3., 13793.029, 159.932, 162.106, 95.304, 0.702, 0.702, 
  0.92, "", "", "", "", "", "", "", "", 4370., 457340., 107.091, 1.023, 
  3977., 0.931, 0.174, 5.7, "tests performed", "", "", "", "", "", "", "", 
  "", "", 77.78, 4.270563*^6, 232.128, 33.7, 2.345, 1.114, 65530.537, "", 
  132.235, 15.84, 2.7, 37., "", 2., 75.49, 0.806}, 
 {"KWT", "Asia", "Kuwait", "2020-07-19", 59204., 300., 615.714, 408., 1., 
  2.571, 13863.278, 70.248, 144.176, 95.538, 0.234, 0.602, 0.91, "", "", "", 
  "", "", "", "", "", 2009., 459349., 107.562, 0.47, 3716., 0.87, 0.166, 6., 
  "tests performed", "", "", "", "", "", "", "", "", "", 77.78, 4.270563*^6, 
  232.128, 33.7, 2.345, 1.114, 65530.537, "", 132.235, 15.84, 2.7, 37., "", 
  2., 75.49, 0.806}, {"KWT", "Asia", "Kuwait", "2020-07-20", 59763., 559., 
  607.857, 408., 0., 2.143, 13994.174, 130.896, 142.337, 95.538, 0., 0.502, 
  0.94, "", "", "", "", "", "", "", "", 3355., 462704., 108.347, 0.786, 
  3612., 0.846, 0.168, 5.9, "tests performed", "", "", "", "", "", "", "", 
  "", "", 77.78, 4.270563*^6, 232.128, 33.7, 2.345, 1.114, 65530.537, "", 
  132.235, 15.84, 2.7, 37., "", 2., 75.49, 0.806}, 
 {"KWT", "Asia", "Kuwait", "2020-07-21", 60434., 671., 608.571, 412., 4., 
  2.286, 14151.296, 157.122, 142.504, 96.474, 0.937, 0.535, 0.97, "", "", "", 
  "", "", "", "", "", 4157., 466861., 109.321, 0.973, 3674., 0.86, 0.166, 6., 
  "tests performed", "", "", "", "", "", "", "", "", "", 77.78, 4.270563*^6, 
  232.128, 33.7, 2.345, 1.114, 65530.537, "", 132.235, 15.84, 2.7, 37., "", 
  2., 75.49, 0.806}, {"KWT", "Asia", "Kuwait", "2020-07-22", 61185., 751., 
  615.429, 417., 5., 2.571, 14327.151, 175.855, 144.109, 97.645, 1.171, 
  0.602, 0.99, "", "", "", "", "", "", "", "", 4139., 471000., 110.29, 0.969, 
  3688., 0.864, 0.167, 6., "tests performed", "", "", "", "", "", "", "", "", 
  "", 77.78, 4.270563*^6, 232.128, 33.7, 2.345, 1.114, 65530.537, "", 
  132.235, 15.84, 2.7, 37., "", 2., 75.49, 0.806}, 
 {"KWT", "Asia", "Kuwait", "2020-07-23", 61872., 687., 600.571, 421., 4., 
  2.714, 14488.019, 160.869, 140.631, 98.582, 0.937, 0.636, 1., "", "", "", 
  "", "", "", "", "", 3808., 474808., 111.182, 0.892, 3612., 0.846, 0.166, 
  6., "tests performed", "", "", "", "", "", "", "", "", "", 77.78, 
  4.270563*^6, 232.128, 33.7, 2.345, 1.114, 65530.537, "", 132.235, 15.84, 
  2.7, 37., "", 2., 75.49, 0.806}, {"KWT", "Asia", "Kuwait", "2020-07-24", 
  62625., 753., 629.143, 425., 4., 3., 14664.343, 176.323, 147.321, 99.518, 
  0.937, 0.702, 1.02, "", "", "", "", "", "", "", "", 4603., 479411., 
  112.259, 1.078, 3777., 0.884, 0.167, 6., "tests performed", "", "", "", "", 
  "", "", "", "", "", 77.78, 4.270563*^6, 232.128, 33.7, 2.345, 1.114, 
  65530.537, "", 132.235, 15.84, 2.7, 37., "", 2., 75.49, 0.806}, 
 {"KWT", "Asia", "Kuwait", "2020-07-25", 63309., 684., 629.286, 429., 4., 
  3.143, 14824.509, 160.166, 147.354, 100.455, 0.937, 0.736, 1.01, "", "", 
  "", "", "", "", "", "", 3909., 483320., 113.175, 0.915, 3711., 0.869, 0.17, 
  5.9, "tests performed", "", "", "", "", "", "", "", "", "", 77.78, 
  4.270563*^6, 232.128, 33.7, 2.345, 1.114, 65530.537, "", 132.235, 15.84, 
  2.7, 37., "", 2., 75.49, 0.806}, {"KWT", "Asia", "Kuwait", "2020-07-26", 
  63773., 464., 652.714, 433., 4., 3.571, 14933.16, 108.651, 152.84, 101.392, 
  0.937, 0.836, 0.99, "", "", "", "", "", "", "", "", 2418., 485738., 
  113.741, 0.566, 3770., 0.883, 0.173, 5.8, "tests performed", "", "", "", 
  "", "", "", "", "", "", 77.78, 4.270563*^6, 232.128, 33.7, 2.345, 1.114, 
  65530.537, "", 132.235, 15.84, 2.7, 37., "", 2., 75.49, 0.806}, 
 {"KWT", "Asia", "Kuwait", "2020-07-27", 64379., 606., 659.429, 438., 5., 
  4.286, 15075.062, 141.902, 154.413, 102.563, 1.171, 1.004, 0.99, "", "", 
  "", "", "", "", "", "", 3828., 489566., 114.637, 0.896, 3837., 0.898, 
  0.172, 5.8, "tests performed", "", "", "", "", "", "", "", "", "", 77.78, 
  4.270563*^6, 232.128, 33.7, 2.345, 1.114, 65530.537, "", 132.235, 15.84, 
  2.7, 37., "", 2., 75.49, 0.806}, {"KWT", "Asia", "Kuwait", "2020-07-28", 
  65149., 770., 673.571, 442., 4., 4.286, 15255.366, 180.304, 157.724, 
  103.499, 0.937, 1.004, 0.98, "", "", "", "", "", "", "", "", 4732., 
  494298., 115.745, 1.108, 3920., 0.918, 0.172, 5.8, "tests performed", "", 
  "", "", "", "", "", "", "", "", 71.3, 4.270563*^6, 232.128, 33.7, 2.345, 
  1.114, 65530.537, "", 132.235, 15.84, 2.7, 37., "", 2., 75.49, 0.806}, 
 {"KWT", "Asia", "Kuwait", "2020-07-29", 65903., 754., 674., 444., 2., 3.857, 
  15431.923, 176.558, 157.825, 103.968, 0.468, 0.903, 0.95, "", "", "", "", 
  "", "", "", "", 4059., 498357., 116.696, 0.95, 3908., 0.915, 0.172, 5.8, 
  "tests performed", "", "", "", "", "", "", "", "", "", 71.3, 4.270563*^6, 
  232.128, 33.7, 2.345, 1.114, 65530.537, "", 132.235, 15.84, 2.7, 37., "", 
  2., 75.49, 0.806}, {"KWT", "Asia", "Kuwait", "2020-07-30", 66529., 626., 
  665.286, 445., 1., 3.429, 15578.508, 146.585, 155.784, 104.202, 0.234, 
  0.803, 0.9, "", "", "", "", "", "", "", "", 3811., 502168., 117.588, 0.892, 
  3909., 0.915, 0.17, 5.9, "tests performed", "", "", "", "", "", "", "", "", 
  "", 71.3, 4.270563*^6, 232.128, 33.7, 2.345, 1.114, 65530.537, "", 132.235, 
  15.84, 2.7, 37., "", 2., 75.49, 0.806}, {"KWT", "Asia", "Kuwait", 
  "2020-07-31", 66957., 428., 618.857, 447., 2., 3.143, 15678.729, 100.221, 
  144.912, 104.67, 0.468, 0.736, 0.87, "", "", "", "", "", "", "", "", 2920., 
  505088., 118.272, 0.684, 3668., 0.859, 0.169, 5.9, "tests performed", "", 
  "", "", "", "", "", "", "", "", 71.3, 4.270563*^6, 232.128, 33.7, 2.345, 
  1.114, 65530.537, "", 132.235, 15.84, 2.7, 37., "", 2., 75.49, 0.806}, 
 {"KWT", "Asia", "Kuwait", "2020-08-01", 67448., 491., 591.286, 453., 6., 
  3.429, 15793.702, 114.973, 138.456, 106.075, 1.405, 0.803, 0.87, "", "", 
  "", "", "", "", "", "", 2432., 507520., 118.841, 0.569, 3457., 0.809, 
  0.171, 5.8, "tests performed", "", "", "", "", "", "", "", "", "", 65.74, 
  4.270563*^6, 232.128, 33.7, 2.345, 1.114, 65530.537, "", 132.235, 15.84, 
  2.7, 37., "", 2., 75.49, 0.806}, {"KWT", "Asia", "Kuwait", "2020-08-02", 
  67911., 463., 591.143, 457., 4., 3.429, 15902.119, 108.417, 138.423, 
  107.012, 0.937, 0.803, 0.88, "", "", "", "", "", "", "", "", 2041., 
  509561., 119.319, 0.478, 3403., 0.797, 0.174, 5.8, "tests performed", "", 
  "", "", "", "", "", "", "", "", 65.74, 4.270563*^6, 232.128, 33.7, 2.345, 
  1.114, 65530.537, "", 132.235, 15.84, 2.7, 37., "", 2., 75.49, 0.806}, 
 {"KWT", "Asia", "Kuwait", "2020-08-03", 68299., 388., 560., 461., 4., 3.286, 
  15992.973, 90.855, 131.13, 107.948, 0.937, 0.769, 0.88, "", "", "", "", "", 
  "", "", "", 2038., 511599., 119.797, 0.477, 3148., 0.737, 0.178, 5.6, 
  "tests performed", "", "", "", "", "", "", "", "", "", 65.74, 4.270563*^6, 
  232.128, 33.7, 2.345, 1.114, 65530.537, "", 132.235, 15.84, 2.7, 37., "", 
  2., 75.49, 0.806}, {"KWT", "Asia", "Kuwait", "2020-08-04", 68774., 475., 
  517.857, 465., 4., 3.286, 16104.2, 111.227, 121.262, 108.885, 0.937, 0.769, 
  0.91, "", "", "", "", "", "", "", "", 2452., 514051., 120.371, 0.574, 
  2822., 0.661, 0.184, 5.4, "tests performed", "", "", "", "", "", "", "", 
  "", "", 65.74, 4.270563*^6, 232.128, 33.7, 2.345, 1.114, 65530.537, "", 
  132.235, 15.84, 2.7, 37., "", 2., 75.49, 0.806}, 
 {"KWT", "Asia", "Kuwait", "2020-08-05", 69425., 651., 503.143, 468., 3., 
  3.429, 16256.639, 152.439, 117.817, 109.587, 0.702, 0.803, 0.96, "", "", 
  "", "", "", "", "", "", 4550., 518601., 121.436, 1.065, 2892., 0.677, 
  0.174, 5.7, "tests performed", "", "", "", "", "", "", "", "", "", 65.74, 
  4.270563*^6, 232.128, 33.7, 2.345, 1.114, 65530.537, "", 132.235, 15.84, 
  2.7, 37., "", 2., 75.49, 0.806}, {"KWT", "Asia", "Kuwait", "2020-08-06", 
  70045., 620., 502.286, 469., 1., 3.429, 16401.819, 145.18, 117.616, 
  109.822, 0.234, 0.803, 0.99, "", "", "", "", "", "", "", "", 3599., 
  522200., 122.279, 0.843, 2862., 0.67, 0.176, 5.7, "tests performed", "", 
  "", "", "", "", "", "", "", "", 65.74, 4.270563*^6, 232.128, 33.7, 2.345, 
  1.114, 65530.537, "", 132.235, 15.84, 2.7, 37., "", 2., 75.49, 0.806}, 
 {"KWT", "Asia", "Kuwait", "2020-08-07", 70727., 682., 538.571, 471., 2., 
  3.429, 16561.517, 159.698, 126.113, 110.29, 0.468, 0.803, 1.02, "", "", "", 
  "", "", "", "", "", 4086., 526286., 123.236, 0.957, 3028., 0.709, 0.178, 
  5.6, "tests performed", "", "", "", "", "", "", "", "", "", 65.74, 
  4.270563*^6, 232.128, 33.7, 2.345, 1.114, 65530.537, "", 132.235, 15.84, 
  2.7, 37., "", 2., 75.49, 0.806}, {"KWT", "Asia", "Kuwait", "2020-08-08", 
  71199., 472., 535.857, 474., 3., 3., 16672.041, 110.524, 125.477, 110.992, 
  0.702, 0.702, 1.03, "", "", "", "", "", "", "", "", 2844., 529130., 
  123.902, 0.666, 3087., 0.723, 0.174, 5.8, "tests performed", "", "", "", 
  "", "", "", "", "", "", 65.74, 4.270563*^6, 232.128, 33.7, 2.345, 1.114, 
  65530.537, "", 132.235, 15.84, 2.7, 37., "", 2., 75.49, 0.806}, 
 {"KWT", "Asia", "Kuwait", "2020-08-09", 71713., 514., 543.143, 478., 4., 3., 
  16792.4, 120.359, 127.183, 111.929, 0.937, 0.702, 1.06, "", "", "", "", "", 
  "", "", "", 3223., 532353., 124.656, 0.755, 3256., 0.762, 0.167, 6., 
  "tests performed", "", "", "", "", "", "", "", "", "", 65.74, 4.270563*^6, 
  232.128, 33.7, 2.345, 1.114, 65530.537, "", 132.235, 15.84, 2.7, 37., "", 
  2., 75.49, 0.806}, {"KWT", "Asia", "Kuwait", "2020-08-10", 72400., 687., 
  585.857, 482., 4., 3., 16953.268, 160.869, 137.185, 112.866, 0.937, 0.702, 
  1.08, "", "", "", "", "", "", "", "", 3450., 535803., 125.464, 0.808, 
  3458., 0.81, 0.169, 5.9, "tests performed", "", "", "", "", "", "", "", "", 
  "", 65.74, 4.270563*^6, 232.128, 33.7, 2.345, 1.114, 65530.537, "", 
  132.235, 15.84, 2.7, 37., "", 2., 75.49, 0.806}, 
 {"KWT", "Asia", "Kuwait", "2020-08-11", 73068., 668., 613.429, 486., 4., 3., 
  17109.688, 156.42, 143.641, 113.802, 0.937, 0.702, 1.08, "", "", "", "", 
  "", "", "", "", 3658., 539461., 126.321, 0.857, 3630., 0.85, 0.169, 5.9, 
  "tests performed", "", "", "", "", "", "", "", "", "", 65.74, 4.270563*^6, 
  232.128, 33.7, 2.345, 1.114, 65530.537, "", 132.235, 15.84, 2.7, 37., "", 
  2., 75.49, 0.806}, {"KWT", "Asia", "Kuwait", "2020-08-12", 73785., 717., 
  622.857, 489., 3., 3., 17277.581, 167.894, 145.849, 114.505, 0.702, 0.702, 
  1.06, "", "", "", "", "", "", "", "", 4397., 543858., 127.35, 1.03, 3608., 
  0.845, 0.173, 5.8, "tests performed", "", "", "", "", "", "", "", "", "", 
  65.74, 4.270563*^6, 232.128, 33.7, 2.345, 1.114, 65530.537, "", 132.235, 
  15.84, 2.7, 37., "", 2., 75.49, 0.806}, {"KWT", "Asia", "Kuwait", 
  "2020-08-13", 74486., 701., 634.429, 489., 0., 2.857, 17441.728, 164.147, 
  148.559, 114.505, 0., 0.669, 1.05, "", "", "", "", "", "", "", "", 4147., 
  548005., 128.321, 0.971, 3686., 0.863, 0.172, 5.8, "tests performed", "", 
  "", "", "", "", "", "", "", "", 65.74, 4.270563*^6, 232.128, 33.7, 2.345, 
  1.114, 65530.537, "", 132.235, 15.84, 2.7, 37., "", 2., 75.49, 0.806}, 
 {"KWT", "Asia", "Kuwait", "2020-08-14", 75185., 699., 636.857, 494., 5., 
  3.286, 17605.407, 163.679, 149.127, 115.676, 1.171, 0.769, 1.04, "", "", 
  "", "", "", "", "", "", 4576., 552581., 129.393, 1.072, 3756., 0.88, 0.17, 
  5.9, "tests performed", "", "", "", "", "", "", "", "", "", 65.74, 
  4.270563*^6, 232.128, 33.7, 2.345, 1.114, 65530.537, "", 132.235, 15.84, 
  2.7, 37., "", 2., 75.49, 0.806}, {"KWT", "Asia", "Kuwait", "2020-08-15", 
  75697., 512., 642.571, 498., 4., 3.429, 17725.298, 119.891, 150.465, 
  116.612, 0.937, 0.803, 1.02, "", "", "", "", "", "", "", "", 3356., 
  555937., 130.179, 0.786, 3830., 0.897, 0.168, 6., "tests performed", "", 
  "", "", "", "", "", "", "", "", 65.74, 4.270563*^6, 232.128, 33.7, 2.345, 
  1.114, 65530.537, "", 132.235, 15.84, 2.7, 37., "", 2., 75.49, 0.806}, 
 {"KWT", "Asia", "Kuwait", "2020-08-16", 76205., 508., 641.714, 501., 3., 
  3.286, 17844.251, 118.954, 150.265, 117.315, 0.702, 0.769, 1.01, "", "", 
  "", "", "", "", "", "", 2863., 558800., 130.849, 0.67, 3778., 0.885, 0.17, 
  5.9, "tests performed", "", "", "", "", "", "", "", "", "", 65.74, 
  4.270563*^6, 232.128, 33.7, 2.345, 1.114, 65530.537, "", 132.235, 15.84, 
  2.7, 37., "", 2., 75.49, 0.806}, {"KWT", "Asia", "Kuwait", "2020-08-17", 
  76827., 622., 632.429, 502., 1., 2.857, 17989.9, 145.648, 148.09, 117.549, 
  0.234, 0.669, 1.01, "", "", "", "", "", "", "", "", 4334., 563134., 
  131.864, 1.015, 3904., 0.914, 0.162, 6.2, "tests performed", "", "", "", 
  "", "", "", "", "", "", 65.74, 4.270563*^6, 232.128, 33.7, 2.345, 1.114, 
  65530.537, "", 132.235, 15.84, 2.7, 37., "", 2., 75.49, 0.806}, 
 {"KWT", "Asia", "Kuwait", "2020-08-18", 77470., 643., 628.857, 505., 3., 
  2.714, 18140.465, 150.566, 147.254, 118.251, 0.702, 0.636, 1., "", "", "", 
  "", "", "", "", "", 5306., 568440., 133.107, 1.242, 4140., 0.969, 0.152, 
  6.6, "tests performed", "", "", "", "", "", "", "", "", "", 65.74, 
  4.270563*^6, 232.128, 33.7, 2.345, 1.114, 65530.537, "", 132.235, 15.84, 
  2.7, 37., "", 2., 75.49, 0.806}, {"KWT", "Asia", "Kuwait", "2020-08-19", 
  78145., 675., 622.857, 507., 2., 2.571, 18298.524, 158.059, 145.849, 
  118.72, 0.468, 0.602, 0.98, "", "", "", "", "", "", "", "", 4811., 573251., 
  134.233, 1.127, 4199., 0.983, 0.148, 6.7, "tests performed", "", "", "", 
  "", "", "", "", "", "", 65.74, 4.270563*^6, 232.128, 33.7, 2.345, 1.114, 
  65530.537, "", 132.235, 15.84, 2.7, 37., "", 2., 75.49, 0.806}, 
 {"KWT", "Asia", "Kuwait", "2020-08-20", 78767., 622., 611.571, 509., 2., 
  2.857, 18444.172, 145.648, 143.206, 119.188, 0.468, 0.669, 0.97, "", "", 
  "", "", "", "", "", "", 4337., 577588., 135.249, 1.016, 4226., 0.99, 0.145, 
  6.9, "tests performed", "", "", "", "", "", "", "", "", "", 65.74, 
  4.270563*^6, 232.128, 33.7, 2.345, 1.114, 65530.537, "", 132.235, 15.84, 
  2.7, 37., "", 2., 75.49, 0.806}, {"KWT", "Asia", "Kuwait", "2020-08-21", 
  79269., 502., 583.429, 511., 2., 2.429, 18561.721, 117.549, 136.616, 
  119.656, 0.468, 0.569, 0.98, "", "", "", "", "", "", "", "", 3530., 
  581118., 136.075, 0.827, 4077., 0.955, 0.143, 7., "tests performed", "", 
  "", "", "", "", "", "", "", "", 65.74, 4.270563*^6, 232.128, 33.7, 2.345, 
  1.114, 65530.537, "", 132.235, 15.84, 2.7, 37., "", 2., 75.49, 0.806}, 
 {"KWT", "Asia", "Kuwait", "2020-08-22", 79957., 688., 608.571, 513., 2., 
  2.143, 18722.824, 161.103, 142.504, 120.125, 0.468, 0.502, 1., "", "", "", 
  "", "", "", "", "", 4006., 585124., 137.013, 0.938, 4170., 0.976, 0.146, 
  6.9, "tests performed", "", "", "", "", "", "", "", "", "", 65.74, 
  4.270563*^6, 232.128, 33.7, 2.345, 1.114, 65530.537, "", 132.235, 15.84, 
  2.7, 37., "", 2., 75.49, 0.806}, {"KWT", "Asia", "Kuwait", "2020-08-23", 
  80528., 571., 617.571, 515., 2., 2., 18856.53, 133.706, 144.611, 120.593, 
  0.468, 0.468, 1., "", "", "", "", "", "", "", "", 2443., 587567., 137.585, 
  0.572, 4110., 0.962, 0.15, 6.7, "tests performed", "", "", "", "", "", "", 
  "", "", "", 65.74, 4.270563*^6, 232.128, 33.7, 2.345, 1.114, 65530.537, "", 
  132.235, 15.84, 2.7, 37., "", 2., 75.49, 0.806}, 
 {"KWT", "Asia", "Kuwait", "2020-08-24", 80960., 432., 590.429, 518., 3., 
  2.286, 18957.688, 101.158, 138.255, 121.295, 0.702, 0.535, 0.98, "", "", 
  "", "", "", "", "", "", 3056., 590623., 138.301, 0.716, 3927., 0.92, 0.15, 
  6.7, "tests performed", "", "", "", "", "", "", "", "", "", 65.74, 
  4.270563*^6, 232.128, 33.7, 2.345, 1.114, 65530.537, "", 132.235, 15.84, 
  2.7, 37., "", 2., 75.49, 0.806}, {"KWT", "Asia", "Kuwait", "2020-08-25", 
  81573., 613., 586.143, 519., 1., 2., 19101.229, 143.541, 137.252, 121.53, 
  0.234, 0.468, 0.99, "", "", "", "", "", "", "", "", 4426., 595049., 
  139.337, 1.036, 3801., 0.89, 0.154, 6.5, "tests performed", "", "", "", "", 
  "", "", "", "", "", 65.74, 4.270563*^6, 232.128, 33.7, 2.345, 1.114, 
  65530.537, "", 132.235, 15.84, 2.7, 37., "", 2., 75.49, 0.806}, 
 {"KWT", "Asia", "Kuwait", "2020-08-26", 82271., 698., 589.429, 521., 2., 2., 
  19264.673, 163.444, 138.021, 121.998, 0.468, 0.468, 1.01, "", "", "", "", 
  "", "", "", "", 4364., 599413., 140.359, 1.022, 3737., 0.875, 0.158, 6.3, 
  "tests performed", "", "", "", "", "", "", "", "", "", 65.74, 4.270563*^6, 
  232.128, 33.7, 2.345, 1.114, 65530.537, "", 132.235, 15.84, 2.7, 37., "", 
  2., 75.49, 0.806}, {"KWT", "Asia", "Kuwait", "2020-08-27", 82945., 674., 
  596.857, 522., 1., 1.857, 19422.498, 157.825, 139.761, 122.232, 0.234, 
  0.435, 1.01, "", "", "", "", "", "", "", "", 4191., 603604., 141.341, 
  0.981, 3717., 0.87, 0.161, 6.2, "tests performed", "", "", "", "", "", "", 
  "", "", "", 65.74, 4.270563*^6, 232.128, 33.7, 2.345, 1.114, 65530.537, "", 
  132.235, 15.84, 2.7, 37., "", 2., 75.49, 0.806}, 
 {"KWT", "Asia", "Kuwait", "2020-08-28", 83578., 633., 615.571, 525., 3., 2., 
  19570.722, 148.224, 144.143, 122.935, 0.702, 0.468, 1.02, "", "", "", "", 
  "", "", "", "", 4317., 607921., 142.351, 1.011, 3829., 0.897, 0.161, 6.2, 
  "tests performed", "", "", "", "", "", "", "", "", "", 65.74, 4.270563*^6, 
  232.128, 33.7, 2.345, 1.114, 65530.537, "", 132.235, 15.84, 2.7, 37., "", 
  2., 75.49, 0.806}, {"KWT", "Asia", "Kuwait", "2020-08-29", 84224., 646., 
  609.571, 528., 3., 2.143, 19721.99, 151.268, 142.738, 123.637, 0.702, 
  0.502, 1.02, "", "", "", "", "", "", "", "", 3718., 611639., 143.222, 
  0.871, 3788., 0.887, 0.161, 6.2, "tests performed", "", "", "", "", "", "", 
  "", "", "", 65.74, 4.270563*^6, 232.128, 33.7, 2.345, 1.114, 65530.537, "", 
  132.235, 15.84, 2.7, 37., "", 2., 75.49, 0.806}, 
 {"KWT", "Asia", "Kuwait", "2020-08-30", 84636., 412., 586.857, 530., 2., 
  2.143, 19818.464, 96.474, 137.419, 124.105, 0.468, 0.502, 1.01, "", "", "", 
  "", "", "", "", "", 2490., 614129., 143.805, 0.583, 3795., 0.889, 0.155, 
  6.5, "tests performed", "", "", "", "", "", "", "", "", "", 65.74, 
  4.270563*^6, 232.128, 33.7, 2.345, 1.114, 65530.537, "", 132.235, 15.84, 
  2.7, 37., "", 2., 75.49, 0.806}, {"KWT", "Asia", "Kuwait", "2020-08-31", 
  85109., 473., 592.714, 531., 1., 1.857, 19929.222, 110.758, 138.791, 
  124.34, 0.234, 0.435, 1.03, "", "", "", "", "", "", "", "", 3490., 617619., 
  144.622, 0.817, 3857., 0.903, 0.154, 6.5, "tests performed", "", "", "", 
  "", "", "", "", "", "", 65.74, 4.270563*^6, 232.128, 33.7, 2.345, 1.114, 
  65530.537, "", 132.235, 15.84, 2.7, 37., "", 2., 75.49, 0.806}, 
 {"KWT", "Asia", "Kuwait", "2020-09-01", 85811., 702., 605.429, 534., 3., 
  2.143, 20093.604, 164.381, 141.768, 125.042, 0.702, 0.502, 1.07, "", "", 
  "", "", "", "", "", "", 3997., 621616., 145.558, 0.936, 3795., 0.889, 0.16, 
  6.3, "tests performed", "", "", "", "", "", "", "", "", "", 65.74, 
  4.270563*^6, 232.128, 33.7, 2.345, 1.114, 65530.537, "", 132.235, 15.84, 
  2.7, 37., "", 2., 75.49, 0.806}, {"KWT", "Asia", "Kuwait", "2020-09-02", 
  86478., 667., 601., 535., 1., 2., 20249.789, 156.185, 140.731, 125.276, 
  0.234, 0.468, 1.11, "", "", "", "", "", "", "", "", 4425., 626041., 
  146.594, 1.036, 3804., 0.891, 0.158, 6.3, "tests performed", "", "", "", 
  "", "", "", "", "", "", 65.74, 4.270563*^6, 232.128, 33.7, 2.345, 1.114, 
  65530.537, "", 132.235, 15.84, 2.7, 37., "", 2., 75.49, 0.806}, 
 {"KWT", "Asia", "Kuwait", "2020-09-03", 87378., 900., 633.286, 536., 1., 2., 
  20460.534, 210.745, 148.291, 125.51, 0.234, 0.468, 1.16, "", "", "", "", 
  "", "", "", "", 5441., 631482., 147.869, 1.274, 3983., 0.933, 0.159, 6.3, 
  "tests performed", "", "", "", "", "", "", "", "", "", 65.74, 4.270563*^6, 
  232.128, 33.7, 2.345, 1.114, 65530.537, "", 132.235, 15.84, 2.7, 37., "", 
  2., 75.49, 0.806}, {"KWT", "Asia", "Kuwait", "2020-09-04", 88243., 865., 
  666.429, 537., 1., 1.714, 20663.084, 202.549, 156.052, 125.745, 0.234, 
  0.401, 1.17, "", "", "", "", "", "", "", "", 4738., 636220., 148.978, 
  1.109, 4043., 0.947, 0.165, 6.1, "tests performed", "", "", "", "", "", "", 
  "", "", "", 65.74, 4.270563*^6, 232.128, 33.7, 2.345, 1.114, 65530.537, "", 
  132.235, 15.84, 2.7, 37., "", 2., 75.49, 0.806}, 
 {"KWT", "Asia", "Kuwait", "2020-09-05", 88963., 720., 677., 540., 3., 1.714, 
  20831.68, 168.596, 158.527, 126.447, 0.702, 0.401, 1.15, "", "", "", "", 
  "", "", "", "", 4414., 640634., 150.012, 1.034, 4142., 0.97, 0.163, 6.1, 
  "tests performed", "", "", "", "", "", "", "", "", "", 65.74, 4.270563*^6, 
  232.128, 33.7, 2.345, 1.114, 65530.537, "", 132.235, 15.84, 2.7, 37., "", 
  2., 75.49, 0.806}, {"KWT", "Asia", "Kuwait", "2020-09-06", 89582., 619., 
  706.571, 544., 4., 2., 20976.625, 144.946, 165.452, 127.384, 0.937, 0.468, 
  1.14, "", "", "", "", "", "", "", "", 3093., 643727., 150.736, 0.724, 
  4228., 0.99, 0.167, 6., "tests performed", "", "", "", "", "", "", "", "", 
  "", 65.74, 4.270563*^6, 232.128, 33.7, 2.345, 1.114, 65530.537, "", 
  132.235, 15.84, 2.7, 37., "", 2., 75.49, 0.806}, 
 {"KWT", "Asia", "Kuwait", "2020-09-07", 90387., 805., 754., 546., 2., 2.143, 
  21165.125, 188.5, 176.558, 127.852, 0.468, 0.502, 1.13, "", "", "", "", "", 
  "", "", "", 4324., 648051., 151.748, 1.013, 4347., 1.018, 0.173, 5.8, 
  "tests performed", "", "", "", "", "", "", "", "", "", 65.74, 4.270563*^6, 
  232.128, 33.7, 2.345, 1.114, 65530.537, "", 132.235, 15.84, 2.7, 37., "", 
  2., 75.49, 0.806}, {"KWT", "Asia", "Kuwait", "2020-09-08", 91244., 857., 
  776.143, 548., 2., 2., 21365.801, 200.676, 181.743, 128.32, 0.468, 0.468, 
  1.1, "", "", "", "", "", "", "", "", 5048., 653099., 152.93, 1.182, 4498., 
  1.053, 0.173, 5.8, "tests performed", "", "", "", "", "", "", "", "", "", 
  65.74, 4.270563*^6, 232.128, 33.7, 2.345, 1.114, 65530.537, "", 132.235, 
  15.84, 2.7, 37., "", 2., 75.49, 0.806}, {"KWT", "Asia", "Kuwait", 
  "2020-09-09", 92082., 838., 800.571, 552., 4., 2.429, 21562.028, 196.227, 
  187.463, 129.257, 0.937, 0.569, 1.06, "", "", "", "", "", "", "", "", 
  4652., 657751., 154.02, 1.089, 4530., 1.061, 0.177, 5.7, "tests performed", 
  "", "", "", "", "", "", "", "", "", 65.74, 4.270563*^6, 232.128, 33.7, 
  2.345, 1.114, 65530.537, "", 132.235, 15.84, 2.7, 37., "", 2., 75.49, 
  0.806}, {"KWT", "Asia", "Kuwait", "2020-09-10", 92822., 740., 777.714, 
  556., 4., 2.857, 21735.307, 173.279, 182.11, 130.194, 0.937, 0.669, 1.02, 
  "", "", "", "", "", "", "", "", 5384., 663135., 155.28, 1.261, 4522., 
  1.059, 0.172, 5.8, "tests performed", "", "", "", "", "", "", "", "", "", 
  65.74, 4.270563*^6, 232.128, 33.7, 2.345, 1.114, 65530.537, "", 132.235, 
  15.84, 2.7, 37., "", 2., 75.49, 0.806}, {"KWT", "Asia", "Kuwait", 
  "2020-09-11", 93475., 653., 747.429, 557., 1., 2.857, 21888.215, 152.907, 
  175.019, 130.428, 0.234, 0.669, 1.01, "", "", "", "", "", "", "", "", 
  4870., 668005., 156.421, 1.14, 4541., 1.063, 0.165, 6.1, "tests performed", 
  "", "", "", "", "", "", "", "", "", 65.74, 4.270563*^6, 232.128, 33.7, 
  2.345, 1.114, 65530.537, "", 132.235, 15.84, 2.7, 37., "", 2., 75.49, 
  0.806}, {"KWT", "Asia", "Kuwait", "2020-09-12", 94211., 736., 749.714, 
  558., 1., 2.571, 22060.557, 172.343, 175.554, 130.662, 0.234, 0.602, 1.01, 
  "", "", "", "", "", "", "", "", 4998., 673003., 157.591, 1.17, 4624., 
  1.083, 0.162, 6.2, "tests performed", "", "", "", "", "", "", "", "", "", 
  65.74, 4.270563*^6, 232.128, 33.7, 2.345, 1.114, 65530.537, "", 132.235, 
  15.84, 2.7, 37., "", 2., 75.49, 0.806}, {"KWT", "Asia", "Kuwait", 
  "2020-09-13", 94764., 553., 740.286, 560., 2., 2.286, 22190.048, 129.491, 
  173.346, 131.13, 0.468, 0.535, 1.01, "", "", "", "", "", "", "", "", 2739., 
  675742., 158.233, 0.641, 4574., 1.071, 0.162, 6.2, "tests performed", "", 
  "", "", "", "", "", "", "", "", 65.74, 4.270563*^6, 232.128, 33.7, 2.345, 
  1.114, 65530.537, "", 132.235, 15.84, 2.7, 37., "", 2., 75.49, 0.806}, 
 {"KWT", "Asia", "Kuwait", "2020-09-14", 95472., 708., 726.429, 563., 3., 
  2.429, 22355.835, 165.786, 170.101, 131.833, 0.702, 0.569, 1., "", "", "", 
  "", "", "", "", "", 3928., 679670., 159.152, 0.92, 4517., 1.058, 0.161, 
  6.2, "tests performed", "", "", "", "", "", "", "", "", "", 65.74, 
  4.270563*^6, 232.128, 33.7, 2.345, 1.114, 65530.537, "", 132.235, 15.84, 
  2.7, 37., "", 2., 75.49, 0.806}, {"KWT", "Asia", "Kuwait", "2020-09-15", 
  96301., 829., 722.429, 568., 5., 2.857, 22549.954, 194.12, 169.165, 
  133.004, 1.171, 0.669, 0.99, "", "", "", "", "", "", "", "", 4534., 
  684204., 160.214, 1.062, 4444., 1.041, 0.163, 6.2, "tests performed", "", 
  "", "", "", "", "", "", "", "", 65.74, 4.270563*^6, 232.128, 33.7, 2.345, 
  1.114, 65530.537, "", 132.235, 15.84, 2.7, 37., "", 2., 75.49, 0.806}, 
 {"KWT", "Asia", "Kuwait", "2020-09-16", 96999., 698., 702.429, 571., 3., 
  2.714, 22713.399, 163.444, 164.481, 133.706, 0.702, 0.636, 0.97, "", "", 
  "", "", "", "", "", "", 5384., 689588., 161.475, 1.261, 4548., 1.065, 
  0.154, 6.5, "tests performed", "", "", "", "", "", "", "", "", "", 65.74, 
  4.270563*^6, 232.128, 33.7, 2.345, 1.114, 65530.537, "", 132.235, 15.84, 
  2.7, 37., "", 2., 75.49, 0.806}, {"KWT", "Asia", "Kuwait", "2020-09-17", 
  97824., 825., 714.571, 575., 4., 2.714, 22906.582, 193.183, 167.325, 
  134.643, 0.937, 0.636, 0.96, "", "", "", "", "", "", "", "", 5968., 
  695556., 162.872, 1.397, 4632., 1.085, 0.154, 6.5, "tests performed", "", 
  "", "", "", "", "", "", "", "", 65.74, 4.270563*^6, 232.128, 33.7, 2.345, 
  1.114, 65530.537, "", 132.235, 15.84, 2.7, 37., "", 2., 75.49, 0.806}, 
 {"KWT", "Asia", "Kuwait", "2020-09-18", 98528., 704., 721.857, 580., 5., 
  3.286, 23071.431, 164.849, 169.031, 135.813, 1.171, 0.769, 0.93, "", "", 
  "", "", "", "", "", "", 5928., 701484., 164.26, 1.388, 4783., 1.12, 0.151, 
  6.6, "tests performed", "", "", "", "", "", "", "", "", "", 65.74, 
  4.270563*^6, 232.128, 33.7, 2.345, 1.114, 65530.537, "", 132.235, 15.84, 
  2.7, 37., "", 2., 75.49, 0.806}, {"KWT", "Asia", "Kuwait", "2020-09-19", 
  99049., 521., 691.143, 581., 1., 3.286, 23193.429, 121.998, 161.839, 
  136.048, 0.234, 0.769, 0.89, "", "", "", "", "", "", "", "", 3545., 
  705029., 165.09, 0.83, 4575., 1.071, 0.151, 6.6, "tests performed", "", "", 
  "", "", "", "", "", "", "", 65.74, 4.270563*^6, 232.128, 33.7, 2.345, 
  1.114, 65530.537, "", 132.235, 15.84, 2.7, 37., "", 2., 75.49, 0.806}, 
 {"KWT", "Asia", "Kuwait", "2020-09-20", 99434., 385., 667.143, 584., 3., 
  3.429, 23283.581, 90.152, 156.219, 136.75, 0.702, 0.803, 0.88, "", "", "", 
  "", "", "", "", "", 2263., 707292., 165.62, 0.53, 4507., 1.055, 0.148, 6.8, 
  "tests performed", "", "", "", "", "", "", "", "", "", 65.74, 4.270563*^6, 
  232.128, 33.7, 2.345, 1.114, 65530.537, "", 132.235, 15.84, 2.7, 37., "", 
  2., 75.49, 0.806}, {"KWT", "Asia", "Kuwait", "2020-09-21", 99964., 530., 
  641.714, 585., 1., 3.143, 23407.687, 124.105, 150.265, 136.984, 0.234, 
  0.736, 0.88, "", "", "", "", "", "", "", "", 3944., 711236., 166.544, 
  0.924, 4509., 1.056, 0.142, 7., "tests performed", "", "", "", "", "", "", 
  "", "", "", 65.74, 4.270563*^6, 232.128, 33.7, 2.345, 1.114, 65530.537, "", 
  132.235, 15.84, 2.7, 37., "", 2., 75.49, 0.806}, 
 {"KWT", "Asia", "Kuwait", "2020-09-22", 100683., 719., 626., 588., 3., 
  2.857, 23576.048, 168.362, 146.585, 137.687, 0.702, 0.669, 0.9, "", "", "", 
  "", "", "", "", "", 4651., 715887., 167.633, 1.089, 4526., 1.06, 0.138, 
  7.2, "tests performed", "", "", "", "", "", "", "", "", "", 65.74, 
  4.270563*^6, 232.128, 33.7, 2.345, 1.114, 65530.537, "", 132.235, 15.84, 
  2.7, 37., "", 2., 75.49, 0.806}, {"KWT", "Asia", "Kuwait", "2020-09-23", 
  101299., 616., 614.286, 590., 2., 2.714, 23720.292, 144.243, 143.842, 
  138.155, 0.468, 0.636, 0.9, "", "", "", "", "", "", "", "", 4622., 720509., 
  168.715, 1.082, 4417., 1.034, 0.139, 7.2, "tests performed", "", "", "", 
  "", "", "", "", "", "", 65.74, 4.270563*^6, 232.128, 33.7, 2.345, 1.114, 
  65530.537, "", 132.235, 15.84, 2.7, 37., "", 2., 75.49, 0.806}, 
 {"KWT", "Asia", "Kuwait", "2020-09-24", 101851., 552., 575.286, 592., 2., 
  2.429, 23849.549, 129.257, 134.71, 138.623, 0.468, 0.569, 0.9, "", "", "", 
  "", "", "", "", "", 4516., 725025., 169.773, 1.057, 4210., 0.986, 0.137, 
  7.3, "tests performed", "", "", "", "", "", "", "", "", "", 65.74, 
  4.270563*^6, 232.128, 33.7, 2.345, 1.114, 65530.537, "", 132.235, 15.84, 
  2.7, 37., "", 2., 75.49, 0.806}, {"KWT", "Asia", "Kuwait", "2020-09-25", 
  102441., 590., 559., 595., 3., 2.143, 23987.704, 138.155, 130.896, 139.326, 
  0.702, 0.502, 0.92, "", "", "", "", "", "", "", "", 4730., 729755., 170.88, 
  1.108, 4039., 0.946, 0.138, 7.2, "tests performed", "", "", "", "", "", "", 
  "", "", "", 65.74, 4.270563*^6, 232.128, 33.7, 2.345, 1.114, 65530.537, "", 
  132.235, 15.84, 2.7, 37., "", 2., 75.49, 0.806}, 
 {"KWT", "Asia", "Kuwait", "2020-09-26", 103199., 758., 592.857, 597., 2., 
  2.286, 24165.198, 177.494, 138.824, 139.794, 0.468, 0.535, 0.93, "", "", 
  "", "", "", "", "", "", 4138., 733893., 171.849, 0.969, 4123., 0.965, 
  0.144, 7., "tests performed", "", "", "", "", "", "", "", "", "", 65.74, 
  4.270563*^6, 232.128, 33.7, 2.345, 1.114, 65530.537, "", 132.235, 15.84, 
  2.7, 37., "", 2., 75.49, 0.806}, {"KWT", "Asia", "Kuwait", "2020-09-27", 
  103544., 345., 587.143, 601., 4., 2.429, 24245.983, 80.786, 137.486, 
  140.731, 0.937, 0.569, 0.89, "", "", "", "", "", "", "", "", 2025., 
  735918., 172.323, 0.474, 4089., 0.957, 0.144, 7., "tests performed", "", 
  "", "", "", "", "", "", "", "", 65.74, 4.270563*^6, 232.128, 33.7, 2.345, 
  1.114, 65530.537, "", 132.235, 15.84, 2.7, 37., "", 2., 75.49, 0.806}, 
 {"KWT", "Asia", "Kuwait", "2020-09-28", 103981., 437., 573.857, 605., 4., 
  2.857, 24348.312, 102.328, 134.375, 141.668, 0.937, 0.669, 0.87, "", "", 
  "", "", "", "", "", "", 2865., 738783., 172.994, 0.671, 3935., 0.921, 
  0.146, 6.9, "tests performed", "", "", "", "", "", "", "", "", "", 65.74, 
  4.270563*^6, 232.128, 33.7, 2.345, 1.114, 65530.537, "", 132.235, 15.84, 
  2.7, 37., "", 2., 75.49, 0.806}, {"KWT", "Asia", "Kuwait", "2020-09-29", 
  104568., 587., 555., 607., 2., 2.714, 24485.765, 137.453, 129.959, 142.136, 
  0.468, 0.636, 0.88, "", "", "", "", "", "", "", "", 4014., 742797., 
  173.934, 0.94, 3844., 0.9, 0.144, 6.9, "tests performed", "", "", "", "", 
  "", "", "", "", "", 65.74, 4.270563*^6, 232.128, 33.7, 2.345, 1.114, 
  65530.537, "", 132.235, 15.84, 2.7, 37., "", 2., 75.49, 0.806}, 
 {"KWT", "Asia", "Kuwait", "2020-09-30", 105182., 614., 554.714, 610., 3., 
  2.857, 24629.539, 143.775, 129.893, 142.838, 0.702, 0.669, 0.89, "", "", 
  "", "", "", "", "", "", 4436., 747233., 174.973, 1.039, 3818., 0.894, 
  0.145, 6.9, "tests performed", "", "", "", "", "", "", "", "", "", 65.74, 
  4.270563*^6, 232.128, 33.7, 2.345, 1.114, 65530.537, "", 132.235, 15.84, 
  2.7, 37., "", 2., 75.49, 0.806}, {"KWT", "Asia", "Kuwait", "2020-10-01", 
  105676., 494., 546.429, 612., 2., 2.857, 24745.215, 115.676, 127.952, 
  143.307, 0.468, 0.669, 0.88, "", "", "", "", "", "", "", "", 3930., 
  751163., 175.893, 0.92, 3734., 0.874, 0.146, 6.8, "tests performed", "", 
  "", "", "", "", "", "", "", "", 65.74, 4.270563*^6, 232.128, 33.7, 2.345, 
  1.114, 65530.537, "", 132.235, 15.84, 2.7, 37., "", 2., 75.49, 0.806}, 
 {"KWT", "Asia", "Kuwait", "2020-10-02", 106087., 411., 520.857, 615., 3., 
  2.857, 24841.455, 96.24, 121.965, 144.009, 0.702, 0.669, 0.89, "", "", "", 
  "", "", "", "", "", 2612., 753775., 176.505, 0.612, 3431., 0.803, 0.152, 
  6.6, "tests performed", "", "", "", "", "", "", "", "", "", 65.74, 
  4.270563*^6, 232.128, 33.7, 2.345, 1.114, 65530.537, "", 132.235, 15.84, 
  2.7, 37., "", 2., 75.49, 0.806}, {"KWT", "Asia", "Kuwait", "2020-10-03", 
  106458., 371., 465.571, 620., 5., 3.286, 24928.329, 86.874, 109.019, 
  145.18, 1.171, 0.769, 0.93, "", "", "", "", "", "", "", "", 1990., 755765., 
  176.971, 0.466, 3125., 0.732, 0.149, 6.7, "tests performed", "", "", "", 
  "", "", "", "", "", "", 62.96, 4.270563*^6, 232.128, 33.7, 2.345, 1.114, 
  65530.537, "", 132.235, 15.84, 2.7, 37., "", 2., 75.49, 0.806}, 
 {"KWT", "Asia", "Kuwait", "2020-10-04", 107025., 567., 497.286, 624., 4., 
  3.286, 25061.099, 132.769, 116.445, 146.117, 0.937, 0.769, 1., "", "", "", 
  "", "", "", "", "", 2050., 757815., 177.451, 0.48, 3128., 0.732, 0.159, 
  6.3, "tests performed", "", "", "", "", "", "", "", "", "", 62.96, 
  4.270563*^6, 232.128, 33.7, 2.345, 1.114, 65530.537, "", 132.235, 15.84, 
  2.7, 37., "", 2., 75.49, 0.806}, {"KWT", "Asia", "Kuwait", "2020-10-05", 
  107592., 567., 515.857, 628., 4., 3.286, 25193.868, 132.769, 120.794, 
  147.053, 0.937, 0.769, 1.02, "", "", "", "", "", "", "", "", 3210., 
  761025., 178.202, 0.752, 3177., 0.744, 0.162, 6.2, "tests performed", "", 
  "", "", "", "", "", "", "", "", 62.96, 4.270563*^6, 232.128, 33.7, 2.345, 
  1.114, 65530.537, "", 132.235, 15.84, 2.7, 37., "", 2., 75.49, 0.806}, 
 {"KWT", "Asia", "Kuwait", "2020-10-06", 108268., 676., 528.571, 632., 4., 
  3.571, 25352.161, 158.293, 123.771, 147.99, 0.937, 0.836, 1.03, "", "", "", 
  "", "", "", "", "", 3583., 764608., 179.041, 0.839, 3116., 0.73, 0.17, 5.9, 
  "tests performed", "", "", "", "", "", "", "", "", "", 62.96, 4.270563*^6, 
  232.128, 33.7, 2.345, 1.114, 65530.537, "", 132.235, 15.84, 2.7, 37., "", 
  2., 75.49, 0.806}, {"KWT", "Asia", "Kuwait", "2020-10-07", 108743., 475., 
  508.714, 639., 7., 4.143, 25463.387, 111.227, 119.121, 149.629, 1.639, 
  0.97, 1.04, "", "", "", "", "", "", "", "", 4083., 768691., 179.998, 0.956, 
  3065., 0.718, 0.166, 6., "tests performed", "", "", "", "", "", "", "", "", 
  "", 62.96, 4.270563*^6, 232.128, 33.7, 2.345, 1.114, 65530.537, "", 
  132.235, 15.84, 2.7, 37., "", 2., 75.49, 0.806}, 
 {"KWT", "Asia", "Kuwait", "2020-10-08", 109441., 698., 537.857, 642., 3., 
  4.286, 25626.832, 163.444, 125.945, 150.331, 0.702, 1.004, 1.07, "", "", 
  "", "", "", "", "", "", 4120., 772811., 180.962, 0.965, 3093., 0.724, 
  0.174, 5.8, "tests performed", "", "", "", "", "", "", "", "", "", 62.96, 
  4.270563*^6, 232.128, 33.7, 2.345, 1.114, 65530.537, "", 132.235, 15.84, 
  2.7, 37., "", 2., 75.49, 0.806}, {"KWT", "Asia", "Kuwait", "2020-10-09", 
  110076., 635., 569.857, 649., 7., 4.857, 25775.524, 148.692, 133.438, 
  151.971, 1.639, 1.137, 1.08, "", "", "", "", "", "", "", "", 3922., 
  776733., 181.881, 0.918, 3280., 0.768, 0.174, 5.8, "tests performed", "", 
  "", "", "", "", "", "", "", "", 62.96, 4.270563*^6, 232.128, 33.7, 2.345, 
  1.114, 65530.537, "", 132.235, 15.84, 2.7, 37., "", 2., 75.49, 0.806}, 
 {"KWT", "Asia", "Kuwait", "2020-10-10", 110568., 492., 587.143, 655., 6., 
  5., 25890.732, 115.207, 137.486, 153.376, 1.405, 1.171, 1.09, "", "", "", 
  "", "", "", "", "", 2805., 779538., 182.538, 0.657, 3396., 0.795, 0.173, 
  5.8, "tests performed", "", "", "", "", "", "", "", "", "", 62.96, 
  4.270563*^6, 232.128, 33.7, 2.345, 1.114, 65530.537, "", 132.235, 15.84, 
  2.7, 37., "", 2., 75.49, 0.806}, {"KWT", "Asia", "Kuwait", "2020-10-11", 
  111116., 548., 584.429, 658., 3., 4.857, 26019.052, 128.32, 136.85, 
  154.078, 0.702, 1.137, 1.12, "", "", "", "", "", "", "", "", 2717., 
  782255., 183.174, 0.636, 3491., 0.817, 0.167, 6., "tests performed", "", 
  "", "", "", "", "", "", "", "", 62.96, 4.270563*^6, 232.128, 33.7, 2.345, 
  1.114, 65530.537, "", 132.235, 15.84, 2.7, 37., "", 2., 75.49, 0.806}, 
 {"KWT", "Asia", "Kuwait", "2020-10-12", 111893., 777., 614.429, 664., 6., 
  5.143, 26200.995, 181.943, 143.875, 155.483, 1.405, 1.204, 1.15, "", "", 
  "", "", "", "", "", "", 6450., 788705., 184.684, 1.51, 3954., 0.926, 0.155, 
  6.4, "tests performed", "", "", "", "", "", "", "", "", "", 62.96, 
  4.270563*^6, 232.128, 33.7, 2.345, 1.114, 65530.537, "", 132.235, 15.84, 
  2.7, 37., "", 2., 75.49, 0.806}, {"KWT", "Asia", "Kuwait", "2020-10-13", 
  112737., 844., 638.429, 672., 8., 5.714, 26398.627, 197.632, 149.495, 
  157.356, 1.873, 1.338, 1.14, "", "", "", "", "", "", "", "", 8055., 
  796760., 186.57, 1.886, 4593., 1.076, 0.139, 7.2, "tests performed", "", 
  "", "", "", "", "", "", "", "", 62.96, 4.270563*^6, 232.128, 33.7, 2.345, 
  1.114, 65530.537, "", 132.235, 15.84, 2.7, 37., "", 2., 75.49, 0.806}, 
 {"KWT", "Asia", "Kuwait", "2020-10-14", 113269., 532., 646.571, 676., 4., 
  5.286, 26523.201, 124.574, 151.402, 158.293, 0.937, 1.238, 1.11, "", "", 
  "", "", "", "", "", "", 4177., 800937., 187.548, 0.978, 4607., 1.079, 0.14, 
  7.1, "tests performed", "", "", "", "", "", "", "", "", "", 62.96, 
  4.270563*^6, 232.128, 33.7, 2.345, 1.114, 65530.537, "", 132.235, 15.84, 
  2.7, 37., "", 2., 75.49, 0.806}, {"KWT", "Asia", "Kuwait", "2020-10-15", 
  114015., 746., 653.429, 684., 8., 6., 26697.885, 174.684, 153.008, 160.166, 
  1.873, 1.405, 1.12, "", "", "", "", "", "", "", "", 8554., 809491., 
  189.551, 2.003, 5240., 1.227, 0.125, 8., "tests performed", "", "", "", "", 
  "", "", "", "", "", 62.96, 4.270563*^6, 232.128, 33.7, 2.345, 1.114, 
  65530.537, "", 132.235, 15.84, 2.7, 37., "", 2., 75.49, 0.806}, 
 {"KWT", "Asia", "Kuwait", "2020-10-16", 114744., 729., 666.857, 690., 6., 
  5.857, 26868.589, 170.703, 156.152, 161.571, 1.405, 1.372, 1.13, "", "", 
  "", "", "", "", "", "", 8014., 817505., 191.428, 1.877, 5825., 1.364, 
  0.114, 8.7, "tests performed", "", "", "", "", "", "", "", "", "", 62.96, 
  4.270563*^6, 232.128, 33.7, 2.345, 1.114, 65530.537, "", 132.235, 15.84, 
  2.7, 37., "", 2., 75.49, 0.806}, {"KWT", "Asia", "Kuwait", "2020-10-17", 
  115483., 739., 702.143, 694., 4., 5.571, 27041.634, 173.045, 164.415, 
  162.508, 0.937, 1.305, 1.14, "", "", "", "", "", "", "", "", 5701., 
  823206., 192.763, 1.335, 6238., 1.461, 0.113, 8.9, "tests performed", "", 
  "", "", "", "", "", "", "", "", 62.96, 4.270563*^6, 232.128, 33.7, 2.345, 
  1.114, 65530.537, "", 132.235, 15.84, 2.7, 37., "", 2., 75.49, 0.806}, 
 {"KWT", "Asia", "Kuwait", "2020-10-18", 116146., 663., 718.571, 701., 7., 
  6.143, 27196.882, 155.249, 168.262, 164.147, 1.639, 1.438, 1.14, "", "", 
  "", "", "", "", "", "", 4959., 828165., 193.924, 1.161, 6559., 1.536, 0.11, 
  9.1, "tests performed", "", "", "", "", "", "", "", "", "", 62.96, 
  4.270563*^6, 232.128, 33.7, 2.345, 1.114, 65530.537, "", 132.235, 15.84, 
  2.7, 37., "", 2., 75.49, 0.806}, {"KWT", "Asia", "Kuwait", "2020-10-19", 
  116832., 686., 705.571, 710., 9., 6.571, 27357.517, 160.635, 165.217, 
  166.254, 2.107, 1.539, 1.13, "", "", "", "", "", "", "", "", 6002., 
  834167., 195.33, 1.405, 6495., 1.521, 0.109, 9.2, "tests performed", "", 
  "", "", "", "", "", "", "", "", 62.96, 4.270563*^6, 232.128, 33.7, 2.345, 
  1.114, 65530.537, "", 132.235, 15.84, 2.7, 37., "", 2., 75.49, 0.806}, 
 {"KWT", "Asia", "Kuwait", "2020-10-20", 117718., 886., 711.571, 714., 4., 
  6., 27564.984, 207.467, 166.622, 167.191, 0.937, 1.405, 1.13, "", "", "", 
  "", "", "", "", "", 7935., 842102., 197.188, 1.858, 6477., 1.517, 0.11, 
  9.1, "tests performed", "", "", "", "", "", "", "", "", "", 62.96, 
  4.270563*^6, 232.128, 33.7, 2.345, 1.114, 65530.537, "", 132.235, 15.84, 
  2.7, 37., "", 2., 75.49, 0.806}, {"KWT", "Asia", "Kuwait", "2020-10-21", 
  118531., 813., 751.714, 721., 7., 6.429, 27755.357, 190.373, 176.022, 
  168.83, 1.639, 1.505, 1.12, "", "", "", "", "", "", "", "", 7560., 849662., 
  198.958, 1.77, 6961., 1.63, 0.108, 9.3, "tests performed", "", "", "", "", 
  "", "", "", "", "", 62.96, 4.270563*^6, 232.128, 33.7, 2.345, 1.114, 
  65530.537, "", 132.235, 15.84, 2.7, 37., "", 2., 75.49, 0.806}, 
 {"KWT", "Asia", "Kuwait", "2020-10-22", 119420., 889., 772.143, 730., 9., 
  6.571, 27963.526, 208.169, 180.806, 170.938, 2.107, 1.539, 1.11, "", "", 
  "", "", "", "", "", "", 8045., 857707., 200.842, 1.884, 6888., 1.613, 
  0.112, 8.9, "tests performed", "", "", "", "", "", "", "", "", "", 62.96, 
  4.270563*^6, 232.128, 33.7, 2.345, 1.114, 65530.537, "", 132.235, 15.84, 
  2.7, 37., "", 2., 75.49, 0.806}, {"KWT", "Asia", "Kuwait", "2020-10-23", 
  120232., 812., 784., 740., 10., 7.143, 28153.665, 190.139, 183.582, 
  173.279, 2.342, 1.673, 1.08, "", "", "", "", "", "", "", "", 7853., 
  865560., 202.681, 1.839, 6865., 1.608, 0.114, 8.8, "tests performed", "", 
  "", "", "", "", "", "", "", "", 62.96, 4.270563*^6, 232.128, 33.7, 2.345, 
  1.114, 65530.537, "", 132.235, 15.84, 2.7, 37., "", 2., 75.49, 0.806}, 
 {"KWT", "Asia", "Kuwait", "2020-10-24", 120927., 695., 777.714, 744., 4., 
  7.143, 28316.407, 162.742, 182.11, 174.216, 0.937, 1.673, 1.06, "", "", "", 
  "", "", "", "", "", 5194., 870754., 203.897, 1.216, 6793., 1.591, 0.114, 
  8.7, "tests performed", "", "", "", "", "", "", "", "", "", 62.96, 
  4.270563*^6, 232.128, 33.7, 2.345, 1.114, 65530.537, "", 132.235, 15.84, 
  2.7, 37., "", 2., 75.49, 0.806}, {"KWT", "Asia", "Kuwait", "2020-10-25", 
  121635., 708., 784.143, 746., 2., 6.429, 28482.193, 165.786, 183.616, 
  174.684, 0.468, 1.505, 1.04, "", "", "", "", "", "", "", "", 5496., 
  876250., 205.184, 1.287, 6869., 1.608, 0.114, 8.8, "tests performed", "", 
  "", "", "", "", "", "", "", "", 62.96, 4.270563*^6, 232.128, 33.7, 2.345, 
  1.114, 65530.537, "", 132.235, 15.84, 2.7, 37., "", 2., 75.49, 0.806}, 
 {"KWT", "Asia", "Kuwait", "2020-10-26", 122317., 682., 783.571, 749., 3., 
  5.571, 28641.891, 159.698, 183.482, 175.387, 0.702, 1.305, 1.01, "", "", 
  "", "", "", "", "", "", 5431., 881681., 206.455, 1.272, 6788., 1.589, 
  0.115, 8.7, "tests performed", "", "", "", "", "", "", "", "", "", 62.96, 
  4.270563*^6, 232.128, 33.7, 2.345, 1.114, 65530.537, "", 132.235, 15.84, 
  2.7, 37., "", 2., 75.49, 0.806}, {"KWT", "Asia", "Kuwait", "2020-10-27", 
  123092., 775., 767.714, 756., 7., 6., 28823.366, 181.475, 179.769, 177.026, 
  1.639, 1.405, 1., "", "", "", "", "", "", "", "", 7874., 889555., 208.299, 
  1.844, 6779., 1.587, 0.113, 8.8, "tests performed", "", "", "", "", "", "", 
  "", "", "", 62.96, 4.270563*^6, 232.128, 33.7, 2.345, 1.114, 65530.537, "", 
  132.235, 15.84, 2.7, 37., "", 2., 75.49, 0.806}, 
 {"KWT", "Asia", "Kuwait", "2020-10-28", 123906., 814., 767.857, 763., 7., 
  6., 29013.973, 190.607, 179.802, 178.665, 1.639, 1.405, 0.99, "", "", "", 
  "", "", "", "", "", 7431., 896986., 210.039, 1.74, 6761., 1.583, 0.114, 
  8.8, "tests performed", "", "", "", "", "", "", "", "", "", 62.96, 
  4.270563*^6, 232.128, 33.7, 2.345, 1.114, 65530.537, "", 132.235, 15.84, 
  2.7, 37., "", 2., 75.49, 0.806}, {"KWT", "Asia", "Kuwait", "2020-10-29", 
  124666., 760., 749.429, 767., 4., 5.286, 29191.936, 177.962, 175.487, 
  179.602, 0.937, 1.238, 0.98, "", "", "", "", "", "", "", "", 8147., 
  905133., 211.947, 1.908, 6775., 1.586, 0.111, 9., "tests performed", "", 
  "", "", "", "", "", "", "", "", 62.96, 4.270563*^6, 232.128, 33.7, 2.345, 
  1.114, 65530.537, "", 132.235, 15.84, 2.7, 37., "", 2., 75.49, 0.806}, 
 {"KWT", "Asia", "Kuwait", "2020-10-30", 125337., 671., 729.286, 773., 6., 
  4.714, 29349.058, 157.122, 170.77, 181.007, 1.405, 1.104, 0.97, "", "", "", 
  "", "", "", "", "", 6221., 911354., 213.404, 1.457, 6542., 1.532, 0.111, 
  9., "tests performed", "", "", "", "", "", "", "", "", "", 62.96, 
  4.270563*^6, 232.128, 33.7, 2.345, 1.114, 65530.537, "", 132.235, 15.84, 
  2.7, 37., "", 2., 75.49, 0.806}, {"KWT", "Asia", "Kuwait", "2020-10-31", 
  125926., 589., 714.143, 779., 6., 5., 29486.979, 137.921, 167.225, 182.412, 
  1.405, 1.171, 0.97, "", "", "", "", "", "", "", "", 5171., 916525., 
  214.615, 1.211, 6539., 1.531, 0.109, 9.2, "tests performed", "", "", "", 
  "", "", "", "", "", "", 62.96, 4.270563*^6, 232.128, 33.7, 2.345, 1.114, 
  65530.537, "", 132.235, 15.84, 2.7, 37., "", 2., 75.49, 0.806}, 
 {"KWT", "Asia", "Kuwait", "2020-11-01", 126534., 608., 699.857, 782., 3., 
  5.143, 29629.349, 142.37, 163.879, 183.114, 0.702, 1.204, 0.99, "", "", "", 
  "", "", "", "", "", 4753., 921278., 215.728, 1.113, 6433., 1.506, 0.109, 
  9.2, "tests performed", "", "", "", "", "", "", "", "", "", 62.96, 
  4.270563*^6, 232.128, 33.7, 2.345, 1.114, 65530.537, "", 132.235, 15.84, 
  2.7, 37., "", 2., 75.49, 0.806}, {"KWT", "Asia", "Kuwait", "2020-11-02", 
  127293., 759., 710.857, 786., 4., 5.286, 29807.077, 177.728, 166.455, 
  184.051, 0.937, 1.238, 1.01, "", "", "", "", "", "", "", "", 5611., 
  926889., 217.041, 1.314, 6458., 1.512, 0.11, 9.1, "tests performed", "", 
  "", "", "", "", "", "", "", "", 62.96, 4.270563*^6, 232.128, 33.7, 2.345, 
  1.114, 65530.537, "", 132.235, 15.84, 2.7, 37., "", 2., 75.49, 0.806}, 
 {"KWT", "Asia", "Kuwait", "2020-11-03", 128080., 787., 712.571, 789., 3., 
  4.714, 29991.362, 184.285, 166.857, 184.753, 0.702, 1.104, 1.01, "", "", 
  "", "", "", "", "", "", 6737., 933626., 218.619, 1.578, 6296., 1.474, 
  0.113, 8.8, "tests performed", "", "", "", "", "", "", "", "", "", 62.96, 
  4.270563*^6, 232.128, 33.7, 2.345, 1.114, 65530.537, "", 132.235, 15.84, 
  2.7, 37., "", 2., 75.49, 0.806}, {"KWT", "Asia", "Kuwait", "2020-11-04", 
  128843., 763., 705.286, 794., 5., 4.429, 30170.027, 178.665, 165.151, 
  185.924, 1.171, 1.037, 1.02, "", "", "", "", "", "", "", "", 6892., 
  940518., 220.233, 1.614, 6219., 1.456, 0.113, 8.8, "tests performed", "", 
  "", "", "", "", "", "", "", "", 62.96, 4.270563*^6, 232.128, 33.7, 2.345, 
  1.114, 65530.537, "", 132.235, 15.84, 2.7, 37., "", 2., 75.49, 0.806}, 
 {"KWT", "Asia", "Kuwait", "2020-11-05", 129638., 795., 710.286, 799., 5., 
  4.571, 30356.185, 186.158, 166.321, 187.095, 1.171, 1.07, 1.02, "", "", "", 
  "", "", "", "", "", 7403., 947921., 221.966, 1.733, 6113., 1.431, 0.116, 
  8.6, "tests performed", "", "", "", "", "", "", "", "", "", 62.96, 
  4.270563*^6, 232.128, 33.7, 2.345, 1.114, 65530.537, "", 132.235, 15.84, 
  2.7, 37., "", 2., 75.49, 0.806}, {"KWT", "Asia", "Kuwait", "2020-11-06", 
  130463., 825., 732.286, 804., 5., 4.429, 30549.368, 193.183, 171.473, 
  188.266, 1.171, 1.037, 1.03, "", "", "", "", "", "", "", "", 7526., 
  955447., 223.729, 1.762, 6299., 1.475, 0.116, 8.6, "tests performed", "", 
  "", "", "", "", "", "", "", "", 62.96, 4.270563*^6, 232.128, 33.7, 2.345, 
  1.114, 65530.537, "", 132.235, 15.84, 2.7, 37., "", 2., 75.49, 0.806}, 
 {"KWT", "Asia", "Kuwait", "2020-11-07", 131205., 742., 754.143, 808., 4., 
  4.143, 30723.115, 173.748, 176.591, 189.202, 0.937, 0.97, 1.02, "", "", "", 
  "", "", "", "", "", 5278., 960725., 224.964, 1.236, 6314., 1.478, 0.119, 
  8.4, "tests performed", "", "", "", "", "", "", "", "", "", 62.96, 
  4.270563*^6, 232.128, 33.7, 2.345, 1.114, 65530.537, "", 132.235, 15.84, 
  2.7, 37., "", 2., 75.49, 0.806}, {"KWT", "Asia", "Kuwait", "2020-11-08", 
  131743., 538., 744.143, 811., 3., 4.143, 30849.094, 125.979, 174.249, 
  189.905, 0.702, 0.97, 1.01, "", "", "", "", "", "", "", "", 5105., 965830., 
  226.16, 1.195, 6365., 1.49, 0.117, 8.6, "tests performed", "", "", "", "", 
  "", "", "", "", "", 62.96, 4.270563*^6, 232.128, 33.7, 2.345, 1.114, 
  65530.537, "", 132.235, 15.84, 2.7, 37., "", 2., 75.49, 0.806}, 
 {"KWT", "Asia", "Kuwait", "2020-11-09", 132478., 735., 740.714, 816., 5., 
  4.286, 31021.203, 172.108, 173.447, 191.076, 1.171, 1.004, 1.01, "", "", 
  "", "", "", "", "", "", 5659., 971489., 227.485, 1.325, 6371., 1.492, 
  0.116, 8.6, "tests performed", "", "", "", "", "", "", "", "", "", 62.96, 
  4.270563*^6, 232.128, 33.7, 2.345, 1.114, 65530.537, "", 132.235, 15.84, 
  2.7, 37., "", 2., 75.49, 0.806}, {"KWT", "Asia", "Kuwait", "2020-11-10", 
  133381., 903., 757.286, 821., 5., 4.571, 31232.65, 211.448, 177.327, 
  192.246, 1.171, 1.07, 1.01, "", "", "", "", "", "", "", "", 7847., 979336., 
  229.322, 1.837, 6530., 1.529, 0.116, 8.6, "tests performed", "", "", "", 
  "", "", "", "", "", "", 62.96, 4.270563*^6, 232.128, 33.7, 2.345, 1.114, 
  65530.537, "", 132.235, 15.84, 2.7, 37., "", 2., 75.49, 0.806}, 
 {"KWT", "Asia", "Kuwait", "2020-11-11", 134159., 778., 759.429, 826., 5., 
  4.571, 31414.828, 182.177, 177.829, 193.417, 1.171, 1.07, 0.98, "", "", "", 
  "", "", "", "", "", 6808., 986144., 230.917, 1.594, 6518., 1.526, 0.117, 
  8.6, "tests performed", "", "", "", "", "", "", "", "", "", 62.96, 
  4.270563*^6, 232.128, 33.7, 2.345, 1.114, 65530.537, "", 132.235, 15.84, 
  2.7, 37., "", 2., 75.49, 0.806}, {"KWT", "Asia", "Kuwait", "2020-11-12", 
  134932., 773., 756.286, 830., 4., 4.429, 31595.834, 181.007, 177.093, 
  194.354, 0.937, 1.037, 0.95, "", "", "", "", "", "", "", "", 7272., 
  993416., 232.619, 1.703, 6499., 1.522, 0.116, 8.6, "tests performed", "", 
  "", "", "", "", "", "", "", "", 62.96, 4.270563*^6, 232.128, 33.7, 2.345, 
  1.114, 65530.537, "", 132.235, 15.84, 2.7, 37., "", 2., 75.49, 0.806}, 
 {"KWT", "Asia", "Kuwait", "2020-11-13", 135650., 718., 741., 833., 3., 
  4.143, 31763.962, 168.128, 173.513, 195.056, 0.702, 0.97, 0.92, "", "", "", 
  "", "", "", "", "", 7834., 1.00125*^6, 234.454, 1.834, 6543., 1.532, 0.113, 
  8.8, "tests performed", "", "", "", "", "", "", "", "", "", 62.96, 
  4.270563*^6, 232.128, 33.7, 2.345, 1.114, 65530.537, "", 132.235, 15.84, 
  2.7, 37., "", 2., 75.49, 0.806}, {"KWT", "Asia", "Kuwait", "2020-11-14", 
  136341., 691., 733.714, 835., 2., 3.857, 31925.767, 161.805, 171.807, 
  195.525, 0.468, 0.903, 0.89, "", "", "", "", "", "", "", "", 5462., 
  1.006712*^6, 235.733, 1.279, 6570., 1.538, 0.112, 9., "tests performed", 
  "", "", "", "", "", "", "", "", "", 62.96, 4.270563*^6, 232.128, 33.7, 
  2.345, 1.114, 65530.537, "", 132.235, 15.84, 2.7, 37., "", 2., 75.49, 
  0.806}, {"KWT", "Asia", "Kuwait", "2020-11-15", 136840., 499., 728.143, 
  838., 3., 3.857, 32042.614, 116.846, 170.503, 196.227, 0.702, 0.903, 0.85, 
  "", "", "", "", "", "", "", "", 4854., 1.011566*^6, 236.869, 1.137, 6534., 
  1.53, 0.111, 9., "tests performed", "", "", "", "", "", "", "", "", "", 
  62.96, 4.270563*^6, 232.128, 33.7, 2.345, 1.114, 65530.537, "", 132.235, 
  15.84, 2.7, 37., "", 2., 75.49, 0.806}, {"KWT", "Asia", "Kuwait", 
  "2020-11-16", 137329., 489., 693., 842., 4., 3.714, 32157.118, 114.505, 
  162.274, 197.164, 0.937, 0.87, 0.8, "", "", "", "", "", "", "", "", 5072., 
  1.016638*^6, 238.057, 1.188, 6450., 1.51, 0.107, 9.3, "tests performed", 
  "", "", "", "", "", "", "", "", "", 62.96, 4.270563*^6, 232.128, 33.7, 
  2.345, 1.114, 65530.537, "", 132.235, 15.84, 2.7, 37., "", 2., 75.49, 
  0.806}, {"KWT", "Asia", "Kuwait", "2020-11-17", 137885., 556., 643.429, 
  848., 6., 3.857, 32287.312, 130.194, 150.666, 198.569, 1.405, 0.903, 0.77, 
  "", "", "", "", "", "", "", "", 6521., 1.023159*^6, 239.584, 1.527, 6260., 
  1.466, 0.103, 9.7, "tests performed", "", "", "", "", "", "", "", "", "", 
  62.96, 4.270563*^6, 232.128, 33.7, 2.345, 1.114, 65530.537, "", 132.235, 
  15.84, 2.7, 37., "", 2., 75.49, 0.806}, {"KWT", "Asia", "Kuwait", 
  "2020-11-18", 138337., 452., 596.857, 857., 9., 4.429, 32393.153, 105.841, 
  139.761, 200.676, 2.107, 1.037, 0.74, "", "", "", "", "", "", "", "", 
  6068., 1.029227*^6, 241.005, 1.421, 6155., 1.441, 0.097, 10.3, 
  "tests performed", "", "", "", "", "", "", "", "", "", 62.96, 4.270563*^6, 
  232.128, 33.7, 2.345, 1.114, 65530.537, "", 132.235, 15.84, 2.7, 37., "", 
  2., 75.49, 0.806}, {"KWT", "Asia", "Kuwait", "2020-11-19", 138822., 485., 
  555.714, 859., 2., 4.143, 32506.721, 113.568, 130.127, 201.144, 0.468, 
  0.97, 0.74, "", "", "", "", "", "", "", "", 6758., 1.035985*^6, 242.587, 
  1.582, 6081., 1.424, 0.091, 10.9, "tests performed", "", "", "", "", "", 
  "", "", "", "", 62.96, 4.270563*^6, 232.128, 33.7, 2.345, 1.114, 65530.537, 
  "", 132.235, 15.84, 2.7, 37., "", 2., 75.49, 0.806}, 
 {"KWT", "Asia", "Kuwait", "2020-11-20", 139308., 486., 522.571, 861., 2., 
  4., 32620.523, 113.802, 122.366, 201.613, 0.468, 0.937, 0.74, "", "", "", 
  "", "", "", "", "", 6250., 1.042235*^6, 244.051, 1.464, 5855., 1.371, 
  0.089, 11.2, "tests performed", "", "", "", "", "", "", "", "", "", 62.96, 
  4.270563*^6, 232.128, 33.7, 2.345, 1.114, 65530.537, "", 132.235, 15.84, 
  2.7, 37., "", 2., 75.49, 0.806}, {"KWT", "Asia", "Kuwait", "2020-11-21", 
  139734., 426., 484.714, 863., 2., 4., 32720.276, 99.753, 113.501, 202.081, 
  0.468, 0.937, 0.74, "", "", "", "", "", "", "", "", 5667., 1.047902*^6, 
  245.378, 1.327, 5884., 1.378, 0.082, 12.1, "tests performed", "", "", "", 
  "", "", "", "", "", "", 62.96, 4.270563*^6, 232.128, 33.7, 2.345, 1.114, 
  65530.537, "", 132.235, 15.84, 2.7, 37., "", 2., 75.49, 0.806}, 
 {"KWT", "Asia", "Kuwait", "2020-11-22", 140056., 322., 459.429, 866., 3., 
  4., 32795.676, 75.4, 107.58, 202.784, 0.702, 0.937, 0.73, "", "", "", "", 
  "", "", "", "", 4099., 1.052001*^6, 246.338, 0.96, 5776., 1.353, 0.08, 
  12.6, "tests performed", "", "", "", "", "", "", "", "", "", 62.96, 
  4.270563*^6, 232.128, 33.7, 2.345, 1.114, 65530.537, "", 132.235, 15.84, 
  2.7, 37., "", 2., 75.49, 0.806}, {"KWT", "Asia", "Kuwait", "2020-11-23", 
  140393., 337., 437.714, 868., 2., 3.714, 32874.588, 78.912, 102.496, 
  203.252, 0.468, 0.87, 0.72, "", "", "", "", "", "", "", "", 4492., 
  1.056493*^6, 247.39, 1.052, 5694., 1.333, 0.077, 13., "tests performed", 
  "", "", "", "", "", "", "", "", "", 62.96, 4.270563*^6, 232.128, 33.7, 
  2.345, 1.114, 65530.537, "", 132.235, 15.84, 2.7, 37., "", 2., 75.49, 
  0.806}, {"KWT", "Asia", "Kuwait", "2020-11-24", 140795., 402., 415.714, 
  870., 2., 3.143, 32968.721, 94.133, 97.344, 203.72, 0.468, 0.736, 0.72, "", 
  "", "", "", "", "", "", "", 5583., 1.062076*^6, 248.697, 1.307, 5560., 
  1.302, 0.075, 13.4, "tests performed", "", "", "", "", "", "", "", "", "", 
  62.96, 4.270563*^6, 232.128, 33.7, 2.345, 1.114, 65530.537, "", 132.235, 
  15.84, 2.7, 37., "", 2., 75.49, 0.806}, {"KWT", "Asia", "Kuwait", 
  "2020-11-25", 141217., 422., 411.429, 871., 1., 2., 33067.537, 98.816, 
  96.341, 203.954, 0.234, 0.468, 0.72, "", "", "", "", "", "", "", "", 6117., 
  1.068193*^6, 250.129, 1.432, 5567., 1.304, 0.074, 13.5, "tests performed", 
  "", "", "", "", "", "", "", "", "", 62.96, 4.270563*^6, 232.128, 33.7, 
  2.345, 1.114, 65530.537, "", 132.235, 15.84, 2.7, 37., "", 2., 75.49, 
  0.806}, {"KWT", "Asia", "Kuwait", "2020-11-26", 141547., 330., 389.286, 
  872., 1., 1.857, 33144.81, 77.273, 91.156, 204.189, 0.234, 0.435, 0.71, "", 
  "", "", "", "", "", "", "", 7458., 1.075651*^6, 251.876, 1.746, 5667., 
  1.327, 0.069, 14.6, "tests performed", "", "", "", "", "", "", "", "", "", 
  62.96, 4.270563*^6, 232.128, 33.7, 2.345, 1.114, 65530.537, "", 132.235, 
  15.84, 2.7, 37., "", 2., 75.49, 0.806}, {"KWT", "Asia", "Kuwait", 
  "2020-11-27", 141876., 329., 366.857, 874., 2., 1.857, 33221.849, 77.039, 
  85.904, 204.657, 0.468, 0.435, 0.71, "", "", "", "", "", "", "", "", 6776., 
  1.082427*^6, 253.462, 1.587, 5742., 1.345, 0.064, 15.7, "tests performed", 
  "", "", "", "", "", "", "", "", "", 62.96, 4.270563*^6, 232.128, 33.7, 
  2.345, 1.114, 65530.537, "", 132.235, 15.84, 2.7, 37., "", 2., 75.49, 
  0.806}, {"KWT", "Asia", "Kuwait", "2020-11-28", 142195., 319., 351.571, 
  875., 1., 1.714, 33296.547, 74.697, 82.324, 204.891, 0.234, 0.401, 0.72, 
  "", "", "", "", "", "", "", "", 4242., 1.086669*^6, 254.456, 0.993, 5538., 
  1.297, 0.063, 15.8, "tests performed", "", "", "", "", "", "", "", "", "", 
  62.96, 4.270563*^6, 232.128, 33.7, 2.345, 1.114, 65530.537, "", 132.235, 
  15.84, 2.7, 37., "", 2., 75.49, 0.806}, {"KWT", "Asia", "Kuwait", 
  "2020-11-29", 142426., 231., 338.571, 878., 3., 1.714, 33350.638, 54.091, 
  79.28, 205.594, 0.702, 0.401, 0.73, "", "", "", "", "", "", "", "", 4827., 
  1.091496*^6, 255.586, 1.13, 5642., 1.321, 0.06, 16.7, "tests performed", 
  "", "", "", "", "", "", "", "", "", 62.96, 4.270563*^6, 232.128, 33.7, 
  2.345, 1.114, 65530.537, "", 132.235, 15.84, 2.7, 37., "", 2., 75.49, 
  0.806}, {"KWT", "Asia", "Kuwait", "2020-11-30", 142635., 209., 320.286, 
  880., 2., 1.714, 33399.578, 48.94, 74.998, 206.062, 0.468, 0.401, 0.73, "", 
  "", "", "", "", "", "", "", 4078., 1.095574*^6, 256.541, 0.955, 5583., 
  1.307, 0.057, 17.4, "tests performed", "", "", "", "", "", "", "", "", "", 
  62.96, 4.270563*^6, 232.128, 33.7, 2.345, 1.114, 65530.537, "", 132.235, 
  15.84, 2.7, 37., "", 2., 75.49, 0.806}, {"KWT", "Asia", "Kuwait", 
  "2020-12-01", 142992., 357., 313.857, 881., 1., 1.571, 33483.173, 83.596, 
  73.493, 206.296, 0.234, 0.368, 0.76, "", "", "", "", "", "", "", "", 5572., 
  1.101146*^6, 257.846, 1.305, 5581., 1.307, 0.056, 17.8, "tests performed", 
  "", "", "", "", "", "", "", "", "", 62.96, 4.270563*^6, 232.128, 33.7, 
  2.345, 1.114, 65530.537, "", 132.235, 15.84, 2.7, 37., "", 2., 75.49, 
  0.806}, {"KWT", "Asia", "Kuwait", "2020-12-02", 143260., 268., 291.857, 
  882., 1., 1.571, 33545.928, 62.755, 68.342, 206.53, 0.234, 0.368, 0.77, "", 
  "", "", "", "", "", "", "", 6435., 1.107581*^6, 259.352, 1.507, 5627., 
  1.318, 0.052, 19.3, "tests performed", "", "", "", "", "", "", "", "", "", 
  62.96, 4.270563*^6, 232.128, 33.7, 2.345, 1.114, 65530.537, "", 132.235, 
  15.84, 2.7, 37., "", 2., 75.49, 0.806}, {"KWT", "Asia", "Kuwait", 
  "2020-12-03", 143574., 314., 289.571, 884., 2., 1.714, 33619.455, 73.527, 
  67.806, 206.998, 0.468, 0.401, 0.79, "", "", "", "", "", "", "", "", 
  11039., 1.11862*^6, 261.937, 2.585, 6138., 1.437, 0.047, 21.2, 
  "tests performed", "", "", "", "", "", "", "", "", "", 62.96, 4.270563*^6, 
  232.128, 33.7, 2.345, 1.114, 65530.537, "", 132.235, 15.84, 2.7, 37., "", 
  2., 75.49, 0.806}, {"KWT", "Asia", "Kuwait", "2020-12-04", 143917., 343., 
  291.571, 886., 2., 1.714, 33699.772, 80.317, 68.275, 207.467, 0.468, 0.401, 
  0.81, "", "", "", "", "", "", "", "", 12124., 1.130744*^6, 264.776, 2.839, 
  6902., 1.616, 0.042, 23.7, "tests performed", "", "", "", "", "", "", "", 
  "", "", 62.96, 4.270563*^6, 232.128, 33.7, 2.345, 1.114, 65530.537, "", 
  132.235, 15.84, 2.7, 37., "", 2., 75.49, 0.806}, 
 {"KWT", "Asia", "Kuwait", "2020-12-05", 144164., 247., 281.286, 889., 3., 
  2., 33757.61, 57.838, 65.866, 208.169, 0.702, 0.468, 0.82, "", "", "", "", 
  "", "", "", "", 6948., 1.137692*^6, 266.403, 1.627, 7289., 1.707, 0.039, 
  25.9, "tests performed", "", "", "", "", "", "", "", "", "", 62.96, 
  4.270563*^6, 232.128, 33.7, 2.345, 1.114, 65530.537, "", 132.235, 15.84, 
  2.7, 37., "", 2., 75.49, 0.806}, {"KWT", "Asia", "Kuwait", "2020-12-06", 
  144369., 205., 277.571, 891., 2., 1.857, 33805.613, 48.003, 64.996, 
  208.638, 0.468, 0.435, 0.83, "", "", "", "", "", "", "", "", 4102., 
  1.141794*^6, 267.364, 0.961, 7185., 1.682, 0.039, 25.9, "tests performed", 
  "", "", "", "", "", "", "", "", "", 62.96, 4.270563*^6, 232.128, 33.7, 
  2.345, 1.114, 65530.537, "", 132.235, 15.84, 2.7, 37., "", 2., 75.49, 
  0.806}, {"KWT", "Asia", "Kuwait", "2020-12-07", 144599., 230., 280.571, 
  897., 6., 2.429, 33859.47, 53.857, 65.699, 210.043, 1.405, 0.569, 0.84, "", 
  "", "", "", "", "", "", "", 4626., 1.14642*^6, 268.447, 1.083, 7264., 
  1.701, 0.039, 25.9, "tests performed", "", "", "", "", "", "", "", "", "", 
  62.96, 4.270563*^6, 232.128, 33.7, 2.345, 1.114, 65530.537, "", 132.235, 
  15.84, 2.7, 37., "", 2., 75.49, 0.806}, {"KWT", "Asia", "Kuwait", 
  "2020-12-08", 144900., 301., 272.571, 900., 3., 2.714, 33929.953, 70.483, 
  63.826, 210.745, 0.702, 0.636, 0.86, "", "", "", "", "", "", "", "", 5783., 
  1.152203*^6, 269.801, 1.354, 7294., 1.708, 0.037, 26.8, "tests performed", 
  "", "", "", "", "", "", "", "", "", 62.96, 4.270563*^6, 232.128, 33.7, 
  2.345, 1.114, 65530.537, "", 132.235, 15.84, 2.7, 37., "", 2., 75.49, 
  0.806}, {"KWT", "Asia", "Kuwait", "2020-12-09", 145204., 304., 277.714, 
  905., 5., 3.286, 34001.138, 71.185, 65.03, 211.916, 1.171, 0.769, 0.88, "", 
  "", "", "", "", "", "", "", 6656., 1.158859*^6, 271.36, 1.559, 7325., 
  1.715, 0.038, 26.4, "tests performed", "", "", "", "", "", "", "", "", "", 
  62.96, 4.270563*^6, 232.128, 33.7, 2.345, 1.114, 65530.537, "", 132.235, 
  15.84, 2.7, 37., "", 2., 75.49, 0.806}, {"KWT", "Asia", "Kuwait", 
  "2020-12-10", 145495., 291., 274.429, 910., 5., 3.714, 34069.278, 68.141, 
  64.261, 213.087, 1.171, 0.87, 0.88, "", "", "", "", "", "", "", "", 6575., 
  1.165434*^6, 272.899, 1.54, 6688., 1.566, 0.041, 24.4, "tests performed", 
  "", "", "", "", "", "", "", "", "", 62.96, 4.270563*^6, 232.128, 33.7, 
  2.345, 1.114, 65530.537, "", 132.235, 15.84, 2.7, 37., "", 2., 75.49, 
  0.806}, {"KWT", "Asia", "Kuwait", "2020-12-11", 145789., 294., 267.429, 
  910., 0., 3.429, 34138.122, 68.843, 62.621, 213.087, 0., 0.803, 0.88, "", 
  "", "", "", "", "", "", "", 6725., 1.172159*^6, 274.474, 1.575, 5916., 
  1.385, 0.045, 22.1, "tests performed", "", "", "", "", "", "", "", "", "", 
  62.96, 4.270563*^6, 232.128, 33.7, 2.345, 1.114, 65530.537, "", 132.235, 
  15.84, 2.7, 37., "", 2., 75.49, 0.806}, {"KWT", "Asia", "Kuwait", 
  "2020-12-12", 146044., 255., 268.571, 911., 1., 3.143, 34197.833, 59.711, 
  62.889, 213.321, 0.234, 0.736, 0.88, "", "", "", "", "", "", "", "", 4824., 
  1.176983*^6, 275.604, 1.13, 5613., 1.314, 0.048, 20.9, "tests performed", 
  "", "", "", "", "", "", "", "", "", 62.96, 4.270563*^6, 232.128, 33.7, 
  2.345, 1.114, 65530.537, "", 132.235, 15.84, 2.7, 37., "", 2., 75.49, 
  0.806}, {"KWT", "Asia", "Kuwait", "2020-12-13", 146218., 174., 264.143, 
  911., 0., 2.857, 34238.577, 40.744, 61.852, 213.321, 0., 0.669, 0.88, "", 
  "", "", "", "", "", "", "", 3679., 1.180662*^6, 276.465, 0.861, 5553., 1.3, 
  0.048, 21., "tests performed", "", "", "", "", "", "", "", "", "", 62.96, 
  4.270563*^6, 232.128, 33.7, 2.345, 1.114, 65530.537, "", 132.235, 15.84, 
  2.7, 37., "", 2., 75.49, 0.806}, {"KWT", "Asia", "Kuwait", "2020-12-14", 
  146449., 231., 264.286, 912., 1., 2.143, 34292.668, 54.091, 61.885, 
  213.555, 0.234, 0.502, 0.89, "", "", "", "", "", "", "", "", 4963., 
  1.185625*^6, 277.627, 1.162, 5601., 1.312, 0.047, 21.2, "tests performed", 
  "", "", "", "", "", "", "", "", "", 62.96, 4.270563*^6, 232.128, 33.7, 
  2.345, 1.114, 65530.537, "", 132.235, 15.84, 2.7, 37., "", 2., 75.49, 
  0.806}, {"KWT", "Asia", "Kuwait", "2020-12-15", 146710., 261., 258.571, 
  913., 1., 1.857, 34353.784, 61.116, 60.547, 213.789, 0.234, 0.435, 0.89, 
  "", "", "", "", "", "", "", "", 4662., 1.190287*^6, 278.719, 1.092, 5441., 
  1.274, 0.048, 21., "tests performed", "", "", "", "", "", "", "", "", "", 
  62.96, 4.270563*^6, 232.128, 33.7, 2.345, 1.114, 65530.537, "", 132.235, 
  15.84, 2.7, 37., "", 2., 75.49, 0.806}, {"KWT", "Asia", "Kuwait", 
  "2020-12-16", 146971., 261., 252.429, 913., 0., 1.143, 34414.9, 61.116, 
  59.109, 213.789, 0., 0.268, 0.91, "", "", "", "", "", "", "", "", 6633., 
  1.19692*^6, 280.272, 1.553, 5437., 1.273, 0.046, 21.5, "tests performed", 
  "", "", "", "", "", "", "", "", "", 62.96, 4.270563*^6, 232.128, 33.7, 
  2.345, 1.114, 65530.537, "", 132.235, 15.84, 2.7, 37., "", 2., 75.49, 
  0.806}, {"KWT", "Asia", "Kuwait", "2020-12-17", 147192., 221., 242.429, 
  913., 0., 0.429, 34466.65, 51.75, 56.767, 213.789, 0., 0.1, 0.92, "", "", 
  "", "", "", "", "", "", 5804., 1.202724*^6, 281.631, 1.359, 5327., 1.247, 
  0.046, 22., "tests performed", "", "", "", "", "", "", "", "", "", 62.96, 
  4.270563*^6, 232.128, 33.7, 2.345, 1.114, 65530.537, "", 132.235, 15.84, 
  2.7, 37., "", 2., 75.49, 0.806}, {"KWT", "Asia", "Kuwait", "2020-12-18", 
  147531., 339., 248.857, 916., 3., 0.857, 34546.031, 79.381, 58.273, 
  214.492, 0.702, 0.201, 0.96, "", "", "", "", "", "", "", "", 6667., 
  1.209391*^6, 283.192, 1.561, 5319., 1.246, 0.047, 21.4, "tests performed", 
  "", "", "", "", "", "", "", "", "", 62.96, 4.270563*^6, 232.128, 33.7, 
  2.345, 1.114, 65530.537, "", 132.235, 15.84, 2.7, 37., "", 2., 75.49, 
  0.806}, {"KWT", "Asia", "Kuwait", "2020-12-19", 147775., 244., 247.286, 
  918., 2., 1., 34603.166, 57.135, 57.905, 214.96, 0.468, 0.234, 0.97, "", 
  "", "", "", "", "", "", "", 4756., 1.214147*^6, 284.306, 1.114, 5309., 
  1.243, 0.047, 21.5, "tests performed", "", "", "", "", "", "", "", "", "", 
  62.96, 4.270563*^6, 232.128, 33.7, 2.345, 1.114, 65530.537, "", 132.235, 
  15.84, 2.7, 37., "", 2., 75.49, 0.806}, {"KWT", "Asia", "Kuwait", 
  "2020-12-20", 147979., 204., 251.571, 921., 3., 1.429, 34650.935, 47.769, 
  58.908, 215.662, 0.702, 0.335, 0.96, "", "", "", "", "", "", "", "", 4242., 
  1.218389*^6, 285.299, 0.993, 5390., 1.262, 0.047, 21.4, "tests performed", 
  "", "", "", "", "", "", "", "", "", 62.96, 4.270563*^6, 232.128, 33.7, 
  2.345, 1.114, 65530.537, "", 132.235, 15.84, 2.7, 37., "", 2., 75.49, 
  0.806}, {"KWT", "Asia", "Kuwait", "2020-12-21", 148209., 230., 251.429, 
  922., 1., 1.429, 34704.792, 53.857, 58.875, 215.897, 0.234, 0.335, 0.96, 
  "", "", "", "", "", "", "", "", 4788., 1.223177*^6, 286.421, 1.121, 5365., 
  1.256, 0.047, 21.3, "tests performed", "", "", "", "", "", "", "", "", "", 
  62.96, 4.270563*^6, 232.128, 33.7, 2.345, 1.114, 65530.537, "", 132.235, 
  15.84, 2.7, 37., "", 2., 75.49, 0.806}, {"KWT", "Asia", "Kuwait", 
  "2020-12-22", 148507., 298., 256.714, 923., 1., 1.429, 34774.572, 69.78, 
  60.113, 216.131, 0.234, 0.335, 0.96, "", "", "", "", "", "", "", "", 5641., 
  1.228818*^6, 287.741, 1.321, 5504., 1.289, 0.047, 21.4, "tests performed", 
  "", "", "", "", "", "", "", "", "", 62.96, 4.270563*^6, 232.128, 33.7, 
  2.345, 1.114, 65530.537, "", 132.235, 15.84, 2.7, 37., "", 2., 75.49, 
  0.806}, {"KWT", "Asia", "Kuwait", "2020-12-23", 148773., 266., 257.429, 
  924., 1., 1.571, 34836.859, 62.287, 60.28, 216.365, 0.234, 0.368, 0.95, "", 
  "", "", "", "", "", "", "", 3459., 1.232277*^6, 288.551, 0.81, 5051., 
  1.183, 0.051, 19.6, "tests performed", "", "", "", "", "", "", "", "", "", 
  62.96, 4.270563*^6, 232.128, 33.7, 2.345, 1.114, 65530.537, "", 132.235, 
  15.84, 2.7, 37., "", 2., 75.49, 0.806}, {"KWT", "Asia", "Kuwait", 
  "2020-12-24", 149017., 244., 260.714, 926., 2., 1.857, 34893.994, 57.135, 
  61.049, 216.833, 0.468, 0.435, 0.93, "", "", "", "", "", "", "", "", 3565., 
  1.235842*^6, 289.386, 0.835, 4731., 1.108, 0.055, 18.1, "tests performed", 
  "", "", "", "", "", "", "", "", "", 62.96, 4.270563*^6, 232.128, 33.7, 
  2.345, 1.114, 65530.537, "", 132.235, 15.84, 2.7, 37., "", 2., 75.49, 
  0.806}, {"KWT", "Asia", "Kuwait", "2020-12-25", 149277., 260., 249.429, 
  926., 0., 1.429, 34954.876, 60.882, 58.406, 216.833, 0., 0.335, 0.92, "", 
  "", "", "", "", "", "", "", 3290., 1.239132*^6, 290.157, 0.77, 4249., 
  0.995, 0.059, 17., "tests performed", "", "", "", "", "", "", "", "", "", 
  62.96, 4.270563*^6, 232.128, 33.7, 2.345, 1.114, 65530.537, "", 132.235, 
  15.84, 2.7, 37., "", 2., 75.49, 0.806}, {"KWT", "Asia", "Kuwait", 
  "2020-12-26", 149449., 172., 239.143, 929., 3., 1.571, 34995.152, 40.276, 
  55.998, 217.536, 0.702, 0.368, 0.92, "", "", "", "", "", "", "", "", 2132., 
  1.241264*^6, 290.656, 0.499, 3874., 0.907, 0.062, 16.2, "tests performed", 
  "", "", "", "", "", "", "", "", "", 62.96, 4.270563*^6, 232.128, 33.7, 
  2.345, 1.114, 65530.537, "", 132.235, 15.84, 2.7, 37., "", 2., 75.49, 
  0.806}, {"KWT", "Asia", "Kuwait", "2020-12-27", 149653., 204., 239.143, 
  931., 2., 1.429, 35042.921, 47.769, 55.998, 218.004, 0.468, 0.335, 0.94, 
  "", "", "", "", "", "", "", "", 2158., 1.243422*^6, 291.161, 0.505, 3576., 
  0.837, 0.067, 15., "tests performed", "", "", "", "", "", "", "", "", "", 
  62.96, 4.270563*^6, 232.128, 33.7, 2.345, 1.114, 65530.537, "", 132.235, 
  15.84, 2.7, 37., "", 2., 75.49, 0.806}, {"KWT", "Asia", "Kuwait", 
  "2020-12-28", 149857., 204., 235.429, 932., 1., 1.429, 35090.689, 47.769, 
  55.128, 218.238, 0.234, 0.335, 0.94, "", "", "", "", "", "", "", "", 2106., 
  1.245528*^6, 291.654, 0.493, 3193., 0.748, 0.074, 13.6, "tests performed", 
  2500., "", "", "", "", 0.06, "", "", "", 62.96, 4.270563*^6, 232.128, 33.7, 
  2.345, 1.114, 65530.537, "", 132.235, 15.84, 2.7, 37., "", 2., 75.49, 
  0.806}, {"KWT", "Asia", "Kuwait", "2020-12-29", 150093., 236., 226.571, 
  932., 0., 1.286, 35145.951, 55.262, 53.054, 218.238, 0., 0.301, 0.97, "", 
  "", "", "", "", "", "", "", 3586., 1.249114*^6, 292.494, 0.84, 2899., 
  0.679, 0.078, 12.8, "tests performed", "", "", "", "", 1121., "", "", "", 
  262., 62.96, 4.270563*^6, 232.128, 33.7, 2.345, 1.114, 65530.537, "", 
  132.235, 15.84, 2.7, 37., "", 2., 75.49, 0.806}, 
 {"KWT", "Asia", "Kuwait", "2020-12-30", 150298., 205., 217.857, 933., 1., 
  1.286, 35193.955, 48.003, 51.014, 218.472, 0.234, 0.301, 1., "", "", "", 
  "", "", "", "", "", 2429., 1.251543*^6, 293.063, 0.569, 2752., 0.644, 
  0.079, 12.6, "tests performed", "", "", "", "", 1121., "", "", "", 262., 
  62.96, 4.270563*^6, 232.128, 33.7, 2.345, 1.114, 65530.537, "", 132.235, 
  15.84, 2.7, 37., "", 2., 75.49, 0.806}, {"KWT", "Asia", "Kuwait", 
  "2020-12-31", 150584., 286., 223.857, 934., 1., 1.143, 35260.925, 66.97, 
  52.419, 218.707, 0.234, 0.268, 1.05, "", "", "", "", "", "", "", "", 3289., 
  1.254832*^6, 293.833, 0.77, 2713., 0.635, 0.083, 12.1, "tests performed", 
  "", "", "", "", 1121., "", "", "", 262., 62.96, 4.270563*^6, 232.128, 33.7, 
  2.345, 1.114, 65530.537, "", 132.235, 15.84, 2.7, 37., "", 2., 75.49, 
  0.806}, {"KWT", "Asia", "Kuwait", "2021-01-01", 150869., 285., 227.429, 
  936., 2., 1.429, 35327.661, 66.736, 53.255, 219.175, 0.468, 0.335, 1.1, "", 
  "", "", "", "", "", "", "", 4161., 1.258993*^6, 294.807, 0.974, 2837., 
  0.664, 0.08, 12.5, "tests performed", "", "", "", "", 1121., "", "", "", 
  262., 62.96, 4.270563*^6, 232.128, 33.7, 2.345, 1.114, 65530.537, "", 
  132.235, 15.84, 2.7, 37., "", 2., 75.49, 0.806}, 
 {"KWT", "Asia", "Kuwait", "2021-01-02", 151074., 205., 232.143, 937., 1., 
  1.143, 35375.664, 48.003, 54.359, 219.409, 0.234, 0.268, 1.15, "", "", "", 
  "", "", "", "", "", 3245., 1.262238*^6, 295.567, 0.76, 2996., 0.702, 0.077, 
  12.9, "tests performed", "", "", "", "", 1121., "", "", "", 262., 62.96, 
  4.270563*^6, 232.128, 33.7, 2.345, 1.114, 65530.537, "", 132.235, 15.84, 
  2.7, 37., "", 2., 75.49, 0.806}, {"KWT", "Asia", "Kuwait", "2021-01-03", 
  151343., 269., 241.429, 937., 0., 0.857, 35438.653, 62.989, 56.533, 
  219.409, 0., 0.201, 1.23, "", "", "", "", "", "", "", "", 4712., 
  1.26695*^6, 296.67, 1.103, 3361., 0.787, 0.072, 13.9, "tests performed", 
  "", "", "", "", 1121., "", "", "", 262., 62.96, 4.270563*^6, 232.128, 33.7, 
  2.345, 1.114, 65530.537, "", 132.235, 15.84, 2.7, 37., "", 2., 75.49, 
  0.806}, {"KWT", "Asia", "Kuwait", "2021-01-04", 151715., 372., 265.429, 
  938., 1., 0.857, 35525.761, 87.108, 62.153, 219.643, 0.234, 0.201, 1.29, 
  "", "", "", "", "", "", "", "", 5067., 1.272017*^6, 297.857, 1.186, 3784., 
  0.886, 0.07, 14.3, "tests performed", "", "", "", "", 1121., "", "", "", 
  262., 62.96, 4.270563*^6, 232.128, 33.7, 2.345, 1.114, 65530.537, "", 
  132.235, 15.84, 2.7, 37., "", 2., 75.49, 0.806}, 
 {"KWT", "Asia", "Kuwait", "2021-01-05", 152027., 312., 276.286, 938., 0., 
  0.857, 35598.819, 73.058, 64.695, 219.643, 0., 0.201, 1.32, "", "", "", "", 
  "", "", "", "", 5180., 1.277197*^6, 299.07, 1.213, 4012., 0.939, 0.069, 
  14.5, "tests performed", "", "", "", "", 1121., "", "", "", 262., 62.96, 
  4.270563*^6, 232.128, 33.7, 2.345, 1.114, 65530.537, "", 132.235, 15.84, 
  2.7, 37., "", 2., 75.49, 0.806}, {"KWT", "Asia", "Kuwait", "2021-01-06", 
  152438., 411., 305.714, 938., 0., 0.714, 35695.059, 96.24, 71.586, 219.643, 
  0., 0.167, 1.38, "", "", "", "", "", "", "", "", 10558., 1.287755*^6, 
  301.542, 2.472, 5173., 1.211, 0.059, 16.9, "tests performed", "", "", "", 
  "", 1121., "", "", "", 262., 65.74, 4.270563*^6, 232.128, 33.7, 2.345, 
  1.114, 65530.537, "", 132.235, 15.84, 2.7, 37., "", 2., 75.49, 0.806}, 
 {"KWT", "Asia", "Kuwait", "2021-01-07", 152978., 540., 342., 938., 0., 
  0.571, 35821.506, 126.447, 80.083, 219.643, 0., 0.134, 1.41, "", "", "", 
  "", "", "", "", "", 12279., 1.300034*^6, 304.417, 2.875, 6457., 1.512, 
  0.053, 18.9, "tests performed", "", "", "", "", 1121., "", "", "", 262., 
  65.74, 4.270563*^6, 232.128, 33.7, 2.345, 1.114, 65530.537, "", 132.235, 
  15.84, 2.7, 37., "", 2., 75.49, 0.806}, {"KWT", "Asia", "Kuwait", 
  "2021-01-08", 153473., 495., 372., 940., 2., 0.571, 35937.416, 115.91, 
  87.108, 220.111, 0.468, 0.134, 1.39, "", "", "", "", "", "", "", "", 
  11597., 1.311631*^6, 307.133, 2.716, 7520., 1.761, 0.049, 20.2, 
  "tests performed", "", "", "", "", 1121., "", "", "", 262., 65.74, 
  4.270563*^6, 232.128, 33.7, 2.345, 1.114, 65530.537, "", 132.235, 15.84, 
  2.7, 37., "", 2., 75.49, 0.806}, {"KWT", "Asia", "Kuwait", "2021-01-09", 
  153900., 427., 403.714, 942., 2., 0.714, 36037.403, 99.987, 94.534, 220.58, 
  0.468, 0.167, 1.37, "", "", "", "", "", "", "", "", 8015., 1.319646*^6, 
  309.01, 1.877, 8201., 1.92, 0.049, 20.3, "tests performed", "", "", "", "", 
  1121., "", "", "", 262., 65.74, 4.270563*^6, 232.128, 33.7, 2.345, 1.114, 
  65530.537, "", 132.235, 15.84, 2.7, 37., "", 2., 75.49, 0.806}, 
 {"KWT", "Asia", "Kuwait", "2021-01-10", 154314., 414., 424.429, 943., 1., 
  0.857, 36134.346, 96.943, 99.385, 220.814, 0.234, 0.201, 1.34, "", "", "", 
  "", "", "", "", "", 7781., 1.327427*^6, 310.832, 1.822, 8640., 2.023, 
  0.049, 20.4, "tests performed", "", "", "", "", 1121., "", "", "", 262., 
  65.74, 4.270563*^6, 232.128, 33.7, 2.345, 1.114, 65530.537, "", 132.235, 
  15.84, 2.7, 37., "", 2., 75.49, 0.806}, {"KWT", "Asia", "Kuwait", 
  "2021-01-11", 154841., 527., 446.571, 945., 2., 1., 36257.749, 123.403, 
  104.57, 221.282, 0.468, 0.234, 1.31, "", "", "", "", "", "", "", "", 
  10087., 1.337514*^6, 313.194, 2.362, 9357., 2.191, 0.048, 21., 
  "tests performed", "", "", "", "", 1121., "", "", "", 262., 65.74, 
  4.270563*^6, 232.128, 33.7, 2.345, 1.114, 65530.537, "", 132.235, 15.84, 
  2.7, 37., "", 2., 75.49, 0.806}, {"KWT", "Asia", "Kuwait", "2021-01-12", 
  155335., 494., 472.571, 946., 1., 1.143, 36373.424, 115.676, 110.658, 
  221.516, 0.234, 0.268, 1.27, "", "", "", "", "", "", "", "", 10340., 
  1.347854*^6, 315.615, 2.421, 10094., 2.364, 0.047, 21.4, "tests performed", 
  "", "", "", "", 1121., "", "", "", 262., 65.74, 4.270563*^6, 232.128, 33.7, 
  2.345, 1.114, 65530.537, "", 132.235, 15.84, 2.7, 37., "", 2., 75.49, 
  0.806}, {"KWT", "Asia", "Kuwait", "2021-01-13", 155874., 539., 490.857, 
  946., 0., 1.143, 36499.637, 126.213, 114.94, 221.516, 0., 0.268, 1.24, "", 
  "", "", "", "", "", "", "", 11567., 1.359421*^6, 318.324, 2.709, 10238., 
  2.397, 0.048, 20.9, "tests performed", "", "", "", "", 1121., "", "", "", 
  262., 65.74, 4.270563*^6, 232.128, 33.7, 2.345, 1.114, 65530.537, "", 
  132.235, 15.84, 2.7, 37., "", 2., 75.49, 0.806}, 
 {"KWT", "Asia", "Kuwait", "2021-01-14", 156434., 560., 493.714, 946., 0., 
  1.143, 36630.767, 131.13, 115.609, 221.516, 0., 0.268, 1.2, "", "", "", "", 
  "", "", "", "", 10360., 1.369781*^6, 320.75, 2.426, 9964., 2.333, 0.05, 
  20.2, "tests performed", "", "", "", "", 1121., "", "", "", 262., 65.74, 
  4.270563*^6, 232.128, 33.7, 2.345, 1.114, 65530.537, "", 132.235, 15.84, 
  2.7, 37., "", 2., 75.49, 0.806}, {"KWT", "Asia", "Kuwait", "2021-01-15", 
  156964., 530., 498.714, 947., 1., 1., 36754.873, 124.105, 116.78, 221.751, 
  0.234, 0.234, 1.16, "", "", "", "", "", "", "", "", 10862., 1.380643*^6, 
  323.293, 2.543, 9859., 2.309, 0.051, 19.8, "tests performed", "", "", "", 
  "", 1121., "", "", "", 262., 65.74, 4.270563*^6, 232.128, 33.7, 2.345, 
  1.114, 65530.537, "", 132.235, 15.84, 2.7, 37., "", 2., 75.49, 0.806}, 
 {"KWT", "Asia", "Kuwait", "2021-01-16", 157399., 435., 499.857, 947., 0., 
  0.714, 36856.733, 101.86, 117.047, 221.751, 0., 0.167, 1.13, "", "", "", 
  "", "", "", "", "", 8651., 1.389294*^6, 325.319, 2.026, 9950., 2.33, 0.05, 
  19.9, "tests performed", "", "", "", "", 1121., "", "", "", 262., 65.74, 
  4.270563*^6, 232.128, 33.7, 2.345, 1.114, 65530.537, "", 132.235, 15.84, 
  2.7, 37., "", 2., 75.49, 0.806}, {"KWT", "Asia", "Kuwait", "2021-01-17", 
  157777., 378., 494.714, 947., 0., 0.571, 36945.246, 88.513, 115.843, 
  221.751, 0., 0.134, 1.11, "", "", "", "", "", "", "", "", 8251., 
  1.397545*^6, 327.251, 1.932, 10017., 2.346, 0.049, 20.2, "tests performed", 
  "", "", "", "", 1121., "", "", "", 262., 65.74, 4.270563*^6, 232.128, 33.7, 
  2.345, 1.114, 65530.537, "", 132.235, 15.84, 2.7, 37., "", 2., 75.49, 
  0.806}, {"KWT", "Asia", "Kuwait", "2021-01-18", 158244., 467., 486.143, 
  948., 1., 0.429, 37054.599, 109.353, 113.836, 221.985, 0.234, 0.1, 1.1, "", 
  "", "", "", "", "", "", "", 8807., 1.406352*^6, 329.313, 2.062, 9834., 
  2.303, 0.049, 20.2, "tests performed", "", "", "", "", 1121., "", "", "", 
  262., 65.74, 4.270563*^6, 232.128, 33.7, 2.345, 1.114, 65530.537, "", 
  132.235, 15.84, 2.7, 37., "", 2., 75.49, 0.806}, 
 {"KWT", "Asia", "Kuwait", "2021-01-19", 158822., 578., 498.143, 950., 2., 
  0.571, 37189.944, 135.345, 116.646, 222.453, 0.468, 0.134, 1.1, "", "", "", 
  "", "", "", "", "", 8845., 1.415197*^6, 331.384, 2.071, 9620., 2.253, 
  0.052, 19.3, "tests performed", "", "", "", "", 1121., "", "", "", 262., 
  65.74, 4.270563*^6, 232.128, 33.7, 2.345, 1.114, 65530.537, "", 132.235, 
  15.84, 2.7, 37., "", 2., 75.49, 0.806}, {"KWT", "Asia", "Kuwait", 
  "2021-01-20", 159264., 442., 484.286, 951., 1., 0.714, 37293.444, 103.499, 
  113.401, 222.687, 0.234, 0.167, 1.08, "", "", "", "", "", "", "", "", 
  10283., 1.42548*^6, 333.792, 2.408, 9437., 2.21, 0.051, 19.5, 
  "tests performed", "", "", "", "", 1121., "", "", "", 262., 65.74, 
  4.270563*^6, 232.128, 33.7, 2.345, 1.114, 65530.537, "", 132.235, 15.84, 
  2.7, 37., "", 2., 75.49, 0.806}, {"KWT", "Asia", "Kuwait", "2021-01-21", 
  159834., 570., 485.714, 951., 0., 0.714, 37426.915, 133.472, 113.735, 
  222.687, 0., 0.167, 1.08, "", "", "", "", "", "", "", "", 10712., 
  1.436192*^6, 336.3, 2.508, 9487., 2.221, 0.051, 19.5, "tests performed", 
  "", "", "", "", 1121., "", "", "", 262., 65.74, 4.270563*^6, 232.128, 33.7, 
  2.345, 1.114, 65530.537, "", 132.235, 15.84, 2.7, 37., "", 2., 75.49, 
  0.806}, {"KWT", "Asia", "Kuwait", "2021-01-22", 160367., 533., 486.143, 
  952., 1., 0.714, 37551.723, 124.808, 113.836, 222.921, 0.234, 0.167, 1.08, 
  "", "", "", "", "", "", "", "", 10311., 1.446503*^6, 338.715, 2.414, 9409., 
  2.203, 0.052, 19.4, "tests performed", "", "", "", "", 1121., "", "", "", 
  262., 65.74, 4.270563*^6, 232.128, 33.7, 2.345, 1.114, 65530.537, "", 
  132.235, 15.84, 2.7, 37., "", 2., 75.49, 0.806}, 
 {"KWT", "Asia", "Kuwait", "2021-01-23", 160901., 534., 500.286, 952., 0., 
  0.714, 37676.765, 125.042, 117.147, 222.921, 0., 0.167, 1.09, "", "", "", 
  "", "", "", "", "", 8978., 1.455481*^6, 340.817, 2.102, 9455., 2.214, 
  0.053, 18.9, "tests performed", "", "", "", "", 1121., "", "", "", 262., 
  65.74, 4.270563*^6, 232.128, 33.7, 2.345, 1.114, 65530.537, "", 132.235, 
  15.84, 2.7, 37., "", 2., 75.49, 0.806}, {"KWT", "Asia", "Kuwait", 
  "2021-01-24", 161285., 384., 501.143, 952., 0., 0.714, 37766.683, 89.918, 
  117.348, 222.921, 0., 0.167, 1.07, "", "", "", "", "", "", "", "", 7695., 
  1.463176*^6, 342.619, 1.802, 9376., 2.195, 0.053, 18.7, "tests performed", 
  "", "", "", "", 1121., "", "", "", 262., 65.74, 4.270563*^6, 232.128, 33.7, 
  2.345, 1.114, 65530.537, "", 132.235, 15.84, 2.7, 37., "", 2., 75.49, 
  0.806}, {"KWT", "Asia", "Kuwait", "2021-01-25", 161777., 492., 504.714, 
  954., 2., 0.857, 37881.891, 115.207, 118.184, 223.39, 0.468, 0.201, 1.07, 
  "", "", "", "", "", "", "", "", 7928., 1.471104*^6, 344.475, 1.856, 9250., 
  2.166, 0.055, 18.3, "tests performed", "", "", "", "", 1121., "", "", "", 
  262., 65.74, 4.270563*^6, 232.128, 33.7, 2.345, 1.114, 65530.537, "", 
  132.235, 15.84, 2.7, 37., "", 2., 75.49, 0.806}, 
 {"KWT", "Asia", "Kuwait", "2021-01-26", 162282., 505., 494.286, 957., 3., 
  1., 38000.142, 118.251, 115.743, 224.092, 0.702, 0.234, 1.09, "", "", "", 
  "", "", "", "", "", 8426., 1.47953*^6, 346.448, 1.973, 9190., 2.152, 0.054, 
  18.6, "tests performed", 35000., "", "", "", 1121., 0.82, "", "", 262., 
  65.74, 4.270563*^6, 232.128, 33.7, 2.345, 1.114, 65530.537, "", 132.235, 
  15.84, 2.7, 37., "", 2., 75.49, 0.806}, {"KWT", "Asia", "Kuwait", 
  "2021-01-27", 162862., 580., 514., 957., 0., 0.857, 38135.955, 135.813, 
  120.359, 224.092, 0., 0.201, 1.11, "", "", "", "", "", "", "", "", 11419., 
  1.490949*^6, 349.122, 2.674, 9353., 2.19, 0.055, 18.2, "tests performed", 
  "", "", "", "", 1961., "", "", "", 459., 65.74, 4.270563*^6, 232.128, 33.7, 
  2.345, 1.114, 65530.537, "", 132.235, 15.84, 2.7, 37., "", 2., 75.49, 
  0.806}, {"KWT", "Asia", "Kuwait", "2021-01-28", 163450., 588., 516.571, 
  958., 1., 1., 38273.642, 137.687, 120.961, 224.326, 0.234, 0.234, 1.13, "", 
  "", "", "", "", "", "", "", 9964., 1.500913*^6, 351.456, 2.333, 9246., 
  2.165, 0.056, 17.9, "tests performed", "", "", "", "", 2800., "", "", "", 
  656., 65.74, 4.270563*^6, 232.128, 33.7, 2.345, 1.114, 65530.537, "", 
  132.235, 15.84, 2.7, 37., "", 2., 75.49, 0.806}, 
 {"KWT", "Asia", "Kuwait", "2021-01-29", 164108., 658., 534.429, 958., 0., 
  0.857, 38427.72, 154.078, 125.142, 224.326, 0., 0.201, 1.16, "", "", "", 
  "", "", "", "", "", 11338., 1.512251*^6, 354.11, 2.655, 9393., 2.199, 
  0.057, 17.6, "tests performed", "", "", "", "", 3640., "", "", "", 852., 
  65.74, 4.270563*^6, 232.128, 33.7, 2.345, 1.114, 65530.537, "", 132.235, 
  15.84, 2.7, 37., "", 2., 75.49, 0.806}, {"KWT", "Asia", "Kuwait", 
  "2021-01-30", 164622., 514., 531.571, 959., 1., 1., 38548.079, 120.359, 
  124.473, 224.561, 0.234, 0.234, 1.18, "", "", "", "", "", "", "", "", 
  8336., 1.520587*^6, 356.062, 1.952, 9301., 2.178, 0.057, 17.5, 
  "tests performed", "", "", "", "", 4480., "", "", "", 1049., 65.74, 
  4.270563*^6, 232.128, 33.7, 2.345, 1.114, 65530.537, "", 132.235, 15.84, 
  2.7, 37., "", 2., 75.49, 0.806}, {"KWT", "Asia", "Kuwait", "2021-01-31", 
  165257., 635., 567.429, 959., 0., 1., 38696.771, 148.692, 132.87, 224.561, 
  0., 0.234, 1.22, "", "", "", "", "", "", "", "", 8994., 1.529581*^6, 
  358.168, 2.106, 9486., 2.221, 0.06, 16.7, "tests performed", "", "", "", 
  "", 5320., "", "", "", 1246., 65.74, 4.270563*^6, 232.128, 33.7, 2.345, 
  1.114, 65530.537, "", 132.235, 15.84, 2.7, 37., "", 2., 75.49, 0.806}, 
 {"KWT", "Asia", "Kuwait", "2021-02-01", 165843., 586., 580.857, 959., 0., 
  0.714, 38833.99, 137.218, 136.014, 224.561, 0., 0.167, 1.23, "", "", "", 
  "", "", "", "", "", 8681., 1.538262*^6, 360.201, 2.033, 9594., 2.247, 
  0.061, 16.5, "tests performed", "", "", "", "", 6160., "", "", "", 1442., 
  65.74, 4.270563*^6, 232.128, 33.7, 2.345, 1.114, 65530.537, "", 132.235, 
  15.84, 2.7, 37., "", 2., 75.49, 0.806}, {"KWT", "Asia", "Kuwait", 
  "2021-02-02", 166654., 811., 624.571, 960., 1., 0.429, 39023.895, 189.905, 
  146.25, 224.795, 0.234, 0.1, 1.27, "", "", "", "", "", "", "", "", 9140., 
  1.547402*^6, 362.341, 2.14, 9696., 2.27, 0.064, 15.5, "tests performed", 
  "", "", "", "", 7000., "", "", "", 1639., 68.52, 4.270563*^6, 232.128, 
  33.7, 2.345, 1.114, 65530.537, "", 132.235, 15.84, 2.7, 37., "", 2., 75.49, 
  0.806}, {"KWT", "Asia", "Kuwait", "2021-02-03", 167410., 756., 649.714, 
  961., 1., 0.571, 39200.92, 177.026, 152.138, 225.029, 0.234, 0.134, 1.28, 
  "", "", "", "", "", "", "", "", 9621., 1.557023*^6, 364.594, 2.253, 9439., 
  2.21, 0.069, 14.5, "tests performed", "", "", "", "", 7000., "", "", "", 
  1639., 68.52, 4.270563*^6, 232.128, 33.7, 2.345, 1.114, 65530.537, "", 
  132.235, 15.84, 2.7, 37., "", 2., 75.49, 0.806}, 
 {"KWT", "Asia", "Kuwait", "2021-02-04", 168250., 840., 685.714, 962., 1., 
  0.571, 39397.616, 196.695, 160.568, 225.263, 0.234, 0.134, 1.29, "", "", 
  "", "", "", "", "", "", 10861., 1.567884*^6, 367.138, 2.543, 9567., 2.24, 
  0.072, 14., "tests performed", "", "", "", "", 7000., "", "", "", 1639., 
  68.52, 4.270563*^6, 232.128, 33.7, 2.345, 1.114, 65530.537, "", 132.235, 
  15.84, 2.7, 37., "", 2., 75.49, 0.806}, {"KWT", "Asia", "Kuwait", 
  "2021-02-05", 169190., 940., 726., 964., 2., 0.857, 39617.727, 220.111, 
  170.001, 225.731, 0.468, 0.201, 1.31, "", "", "", "", "", "", "", "", 
  11497., 1.579381*^6, 369.83, 2.692, 9590., 2.246, 0.076, 13.2, 
  "tests performed", "", "", "", "", 7000., "", "", "", 1639., 68.52, 
  4.270563*^6, 232.128, 33.7, 2.345, 1.114, 65530.537, "", 132.235, 15.84, 
  2.7, 37., "", 2., 75.49, 0.806}, {"KWT", "Asia", "Kuwait", "2021-02-06", 
  170036., 846., 773.429, 964., 0., 0.714, 39815.828, 198.1, 181.107, 
  225.731, 0., 0.167, 1.32, "", "", "", "", "", "", "", "", 10651., 
  1.590032*^6, 372.324, 2.494, 9921., 2.323, 0.078, 12.8, "tests performed", 
  "", "", "", "", 7000., "", "", "", 1639., 68.52, 4.270563*^6, 232.128, 
  33.7, 2.345, 1.114, 65530.537, "", 132.235, 15.84, 2.7, 37., "", 2., 75.49, 
  0.806}, {"KWT", "Asia", "Kuwait", "2021-02-07", 170998., 962., 820.143, 
  966., 2., 1., 40041.091, 225.263, 192.046, 226.2, 0.468, 0.234, 1.32, "", 
  "", "", "", "", "", "", "", 9409., 1.599441*^6, 374.527, 2.203, 9980., 
  2.337, 0.082, 12.2, "tests performed", "", "", "", "", 7000., "", "", "", 
  1639., 72.22, 4.270563*^6, 232.128, 33.7, 2.345, 1.114, 65530.537, "", 
  132.235, 15.84, 2.7, 37., "", 2., 75.49, 0.806}, 
 {"KWT", "Asia", "Kuwait", "2021-02-08", 171994., 996., 878.714, 969., 3., 
  1.429, 40274.315, 233.225, 205.761, 226.902, 0.702, 0.335, 1.29, "", "", 
  "", "", "", "", "", "", 8864., 1.608305*^6, 376.603, 2.076, 10006., 2.343, 
  0.088, 11.4, "tests performed", "", "", "", "", 7000., "", "", "", 1639., 
  72.22, 4.270563*^6, 232.128, 33.7, 2.345, 1.114, 65530.537, "", 132.235, 
  15.84, 2.7, 37., "", 2., 75.49, 0.806}, {"KWT", "Asia", "Kuwait", 
  "2021-02-09", 172996., 1002., 906., 975., 6., 2.143, 40508.945, 234.629, 
  212.15, 228.307, 1.405, 0.502, 1.24, "", "", "", "", "", "", "", "", 
  10271., 1.618576*^6, 379.008, 2.405, 10168., 2.381, 0.089, 11.2, 
  "tests performed", "", "", "", "", 7000., "", "", "", 1639., 72.22, 
  4.270563*^6, 232.128, 33.7, 2.345, 1.114, 65530.537, "", 132.235, 15.84, 
  2.7, 37., "", 2., 75.49, 0.806}, {"KWT", "Asia", "Kuwait", "2021-02-10", 
  173983., 987., 939., 980., 5., 2.714, 40740.062, 231.117, 219.877, 229.478, 
  1.171, 0.636, 1.2, "", "", "", "", "", "", "", "", 10812., 1.629388*^6, 
  381.539, 2.532, 10338., 2.421, 0.091, 11., "tests performed", "", "", "", 
  "", 7000., "", "", "", 1639., 72.22, 4.270563*^6, 232.128, 33.7, 2.345, 
  1.114, 65530.537, "", 132.235, 15.84, 2.7, 37., "", 2., 75.49, 0.806}, 
 {"KWT", "Asia", "Kuwait", "2021-02-11", 175031., 1048., 968.714, 985., 5., 
  3.286, 40985.463, 245.401, 226.835, 230.649, 1.171, 0.769, 1.16, "", "", 
  "", "", "", "", "", "", 10659., 1.640047*^6, 384.035, 2.496, 10309., 2.414, 
  0.094, 10.6, "tests performed", "", "", "", "", 7000., "", "", "", 1639., 
  72.22, 4.270563*^6, 232.128, 33.7, 2.345, 1.114, 65530.537, "", 132.235, 
  15.84, 2.7, 37., "", 2., 75.49, 0.806}, {"KWT", "Asia", "Kuwait", 
  "2021-02-12", 176052., 1021., 980.286, 992., 7., 4., 41224.541, 239.079, 
  229.545, 232.288, 1.639, 0.937, 1.13, "", "", "", "", "", "", "", "", 
  11240., 1.651287*^6, 386.667, 2.632, 10272., 2.405, 0.095, 10.5, 
  "tests performed", "", "", "", "", 7000., "", "", "", 1639., 72.22, 
  4.270563*^6, 232.128, 33.7, 2.345, 1.114, 65530.537, "", 132.235, 15.84, 
  2.7, 37., "", 2., 75.49, 0.806}, {"KWT", "Asia", "Kuwait", "2021-02-13", 
  176903., 851., 981., 998., 6., 4.857, 41423.812, 199.271, 229.712, 233.693, 
  1.405, 1.137, 1.1, "", "", "", "", "", "", "", "", 9119., 1.660406*^6, 
  388.803, 2.135, 10053., 2.354, 0.098, 10.2, "tests performed", "", "", "", 
  "", 7000., "", "", "", 1639., 72.22, 4.270563*^6, 232.128, 33.7, 2.345, 
  1.114, 65530.537, "", 132.235, 15.84, 2.7, 37., "", 2., 75.49, 0.806}, 
 {"KWT", "Asia", "Kuwait", "2021-02-14", 177701., 798., 957.571, 1003., 5., 
  5.286, 41610.673, 186.861, 224.226, 234.864, 1.171, 1.238, 1.07, "", "", 
  "", "", "", "", "", "", 7514., 1.66792*^6, 390.562, 1.759, 9783., 2.291, 
  0.098, 10.2, "tests performed", "", "", "", "", 7000., "", "", "", 1639., 
  72.22, 4.270563*^6, 232.128, 33.7, 2.345, 1.114, 65530.537, "", 132.235, 
  15.84, 2.7, 37., "", 2., 75.49, 0.806}, {"KWT", "Asia", "Kuwait", 
  "2021-02-15", 178524., 823., 932.857, 1009., 6., 5.714, 41803.388, 192.715, 
  218.439, 236.269, 1.405, 1.338, 1.06, "", "", "", "", "", "", "", "", 
  8935., 1.676855*^6, 392.654, 2.092, 9793., 2.293, 0.095, 10.5, 
  "tests performed", 175000., 137000., 38000., "", 7000., 4.1, 3.21, 0.89, 
  1639., 72.22, 4.270563*^6, 232.128, 33.7, 2.345, 1.114, 65530.537, "", 
  132.235, 15.84, 2.7, 37., "", 2., 75.49, 0.806}, 
 {"KWT", "Asia", "Kuwait", "2021-02-16", 179488., 964., 927.429, 1014., 5., 
  5.571, 42029.119, 225.731, 217.168, 237.439, 1.171, 1.305, 1.05, "", "", 
  "", "", "", "", "", "", 10328., 1.687183*^6, 395.073, 2.418, 9801., 2.295, 
  0.095, 10.6, "tests performed", "", "", "", "", 7259., "", "", "", 1700., 
  72.22, 4.270563*^6, 232.128, 33.7, 2.345, 1.114, 65530.537, "", 132.235, 
  15.84, 2.7, 37., "", 2., 75.49, 0.806}, {"KWT", "Asia", "Kuwait", 
  "2021-02-17", 180505., 1017., 931.714, 1019., 5., 5.571, 42267.261, 
  238.142, 218.171, 238.61, 1.171, 1.305, 1.05, "", "", "", "", "", "", "", 
  "", 10276., 1.697459*^6, 397.479, 2.406, 9724., 2.277, 0.096, 10.4, 
  "tests performed", "", "", "", "", 7517., "", "", "", 1760., 72.22, 
  4.270563*^6, 232.128, 33.7, 2.345, 1.114, 65530.537, "", 132.235, 15.84, 
  2.7, 37., "", 2., 75.49, 0.806}, {"KWT", "Asia", "Kuwait", "2021-02-18", 
  181484., 979., 921.857, 1027., 8., 6., 42496.505, 229.244, 215.863, 
  240.484, 1.873, 1.405, 1.04, "", "", "", "", "", "", "", "", 10622., 
  1.708081*^6, 399.966, 2.487, 9719., 2.276, 0.095, 10.5, "tests performed", 
  "", "", "", "", 7776., "", "", "", 1821., 72.22, 4.270563*^6, 232.128, 
  33.7, 2.345, 1.114, 65530.537, "", 132.235, 15.84, 2.7, 37., "", 2., 75.49, 
  0.806}, {"KWT", "Asia", "Kuwait", "2021-02-19", 182460., 976., 915.429, 
  1034., 7., 6., 42725.046, 228.541, 214.358, 242.123, 1.639, 1.405, 1.03, 
  "", "", "", "", "", "", "", "", 10016., 1.718097*^6, 402.312, 2.345, 9544., 
  2.235, 0.096, 10.4, "tests performed", "", "", "", "", 8034., "", "", "", 
  1881., 72.22, 4.270563*^6, 232.128, 33.7, 2.345, 1.114, 65530.537, "", 
  132.235, 15.84, 2.7, 37., "", 2., 75.49, 0.806}, 
 {"KWT", "Asia", "Kuwait", "2021-02-20", 183322., 862., 917., 1039., 5., 
  5.857, 42926.893, 201.847, 214.726, 243.293, 1.171, 1.372, 1.04, "", "", 
  "", "", "", "", "", "", 7601., 1.725698*^6, 404.091, 1.78, 9327., 2.184, 
  0.098, 10.2, "tests performed", "", "", "", "", 8293., "", "", "", 1942., 
  72.22, 4.270563*^6, 232.128, 33.7, 2.345, 1.114, 65530.537, "", 132.235, 
  15.84, 2.7, 37., "", 2., 75.49, 0.806}, {"KWT", "Asia", "Kuwait", 
  "2021-02-21", 184090., 768., 912.714, 1044., 5., 5.857, 43106.729, 179.836, 
  213.722, 244.464, 1.171, 1.372, 1.04, "", "", "", "", "", "", "", "", 
  6006., 1.731704*^6, 405.498, 1.406, 9112., 2.134, 0.1, 10., 
  "tests performed", "", "", "", "", 8551., "", "", "", 2002., 66.67, 
  4.270563*^6, 232.128, 33.7, 2.345, 1.114, 65530.537, "", 132.235, 15.84, 
  2.7, 37., "", 2., 75.49, 0.806}, {"KWT", "Asia", "Kuwait", "2021-02-22", 
  184989., 899., 923.571, 1049., 5., 5.714, 43317.239, 210.511, 216.265, 
  245.635, 1.171, 1.338, 1.04, "", "", "", "", "", "", "", "", 6851., 
  1.738555*^6, 407.102, 1.604, 8814., 2.064, 0.105, 9.5, "tests performed", 
  "", "", "", "", 8810., "", "", "", 2063., 66.67, 4.270563*^6, 232.128, 
  33.7, 2.345, 1.114, 65530.537, "", 132.235, 15.84, 2.7, 37., "", 2., 75.49, 
  0.806}, {"KWT", "Asia", "Kuwait", "2021-02-23", 186004., 1015., 930.857, 
  1057., 8., 6.143, 43554.913, 237.674, 217.971, 247.508, 1.873, 1.438, 1.05, 
  "", "", "", "", "", "", "", "", 8221., 1.746776*^6, 409.027, 1.925, 8513., 
  1.993, 0.109, 9.1, "tests performed", "", "", "", "", 8810., "", "", "", 
  2063., 66.67, 4.270563*^6, 232.128, 33.7, 2.345, 1.114, 65530.537, "", 
  132.235, 15.84, 2.7, 37., "", 2., 75.49, 0.806}, 
 {"KWT", "Asia", "Kuwait", "2021-02-24", 187005., 1001., 928.571, 1062., 5., 
  6.143, 43789.308, 234.395, 217.435, 248.679, 1.171, 1.438, 1.06, "", "", 
  "", "", "", "", "", "", 8724., 1.7555*^6, 411.07, 2.043, 8292., 1.942, 
  0.112, 8.9, "tests performed", "", "", "", "", 8810., "", "", "", 2063., 
  66.67, 4.270563*^6, 232.128, 33.7, 2.345, 1.114, 65530.537, "", 132.235, 
  15.84, 2.7, 37., "", 2., 75.49, 0.806}, {"KWT", "Asia", "Kuwait", 
  "2021-02-25", 188024., 1019., 934.286, 1067., 5., 5.714, 44027.919, 238.61, 
  218.773, 249.85, 1.171, 1.338, 1.06, "", "", "", "", "", "", "", "", 9036., 
  1.764536*^6, 413.186, 2.116, 8065., 1.889, 0.116, 8.6, "tests performed", 
  "", "", "", "", 8810., "", "", "", 2063., 66.67, 4.270563*^6, 232.128, 
  33.7, 2.345, 1.114, 65530.537, "", 132.235, 15.84, 2.7, 37., "", 2., 75.49, 
  0.806}, {"KWT", "Asia", "Kuwait", "2021-02-26", 189046., 1022., 940.857, 
  1072., 5., 5.429, 44267.231, 239.313, 220.312, 251.021, 1.171, 1.271, 1.08, 
  "", "", "", "", "", "", "", "", 7836., 1.772372*^6, 415.021, 1.835, 7754., 
  1.816, 0.121, 8.2, "tests performed", "", "", "", "", 8810., "", "", "", 
  2063., 66.67, 4.270563*^6, 232.128, 33.7, 2.345, 1.114, 65530.537, "", 
  132.235, 15.84, 2.7, 37., "", 2., 75.49, 0.806}, 
 {"KWT", "Asia", "Kuwait", "2021-02-27", 189890., 844., 938.286, 1078., 6., 
  5.571, 44464.863, 197.632, 219.71, 252.426, 1.405, 1.305, 1.11, "", "", "", 
  "", "", "", "", "", 5704., 1.778076*^6, 416.356, 1.336, 7483., 1.752, 
  0.125, 8., "tests performed", "", "", "", "", 8810., "", "", "", 2063., 
  66.67, 4.270563*^6, 232.128, 33.7, 2.345, 1.114, 65530.537, "", 132.235, 
  15.84, 2.7, 37., "", 2., 75.49, 0.806}, {"KWT", "Asia", "Kuwait", 
  "2021-02-28", 190852., 962., 966., 1083., 5., 5.571, 44690.126, 225.263, 
  226.2, 253.597, 1.171, 1.305, 1.16, "", "", "", "", "", "", "", "", 6423., 
  1.784499*^6, 417.86, 1.504, 7542., 1.766, 0.128, 7.8, "tests performed", 
  "", "", "", "", 8810., "", "", "", 2063., 66.67, 4.270563*^6, 232.128, 
  33.7, 2.345, 1.114, 65530.537, "", 132.235, 15.84, 2.7, 37., "", 2., 75.49, 
  0.806}, {"KWT", "Asia", "Kuwait", "2021-03-01", 192031., 1179., 1006., 
  1085., 2., 5.143, 44966.202, 276.076, 235.566, 254.065, 0.468, 1.204, 1.21, 
  "", "", "", "", "", "", "", "", 7542., 1.792041*^6, 419.626, 1.766, 7641., 
  1.789, 0.132, 7.6, "tests performed", "", "", "", "", 8810., "", "", "", 
  2063., 66.67, 4.270563*^6, 232.128, 33.7, 2.345, 1.114, 65530.537, "", 
  132.235, 15.84, 2.7, 37., "", 2., 75.49, 0.806}, 
 {"KWT", "Asia", "Kuwait", "2021-03-02", 193372., 1341., 1052.571, 1092., 7., 
  5., 45280.212, 314.01, 246.471, 255.704, 1.639, 1.171, 1.24, "", "", "", 
  "", "", "", "", "", 8586., 1.800627*^6, 421.637, 2.011, 7693., 1.801, 
  0.137, 7.3, "tests performed", "", "", "", "", 8810., "", "", "", 2063., 
  66.67, 4.270563*^6, 232.128, 33.7, 2.345, 1.114, 65530.537, "", 132.235, 
  15.84, 2.7, 37., "", 2., 75.49, 0.806}, {"KWT", "Asia", "Kuwait", 
  "2021-03-03", 194781., 1409., 1110.857, 1097., 5., 5., 45610.146, 329.933, 
  260.12, 256.875, 1.171, 1.171, 1.26, "", "", "", "", "", "", "", "", 
  10554., 1.811181*^6, 424.108, 2.471, 7954., 1.863, 0.14, 7.2, 
  "tests performed", "", "", "", "", 8810., "", "", "", 2063., 66.67, 
  4.270563*^6, 232.128, 33.7, 2.345, 1.114, 65530.537, "", 132.235, 15.84, 
  2.7, 37., "", 2., 75.49, 0.806}, {"KWT", "Asia", "Kuwait", "2021-03-04", 
  196497., 1716., 1210.429, 1105., 8., 5.429, 46011.966, 401.821, 283.435, 
  258.748, 1.873, 1.271, 1.26, "", "", "", "", "", "", "", "", 11208., 
  1.822389*^6, 426.733, 2.624, 8265., 1.935, 0.146, 6.8, "tests performed", 
  "", "", "", "", 8810., "", "", "", 2063., 66.67, 4.270563*^6, 232.128, 
  33.7, 2.345, 1.114, 65530.537, "", 132.235, 15.84, 2.7, 37., "", 2., 75.49, 
  0.806}, {"KWT", "Asia", "Kuwait", "2021-03-05", 198110., 1613., 1294.857, 
  1113., 8., 5.857, 46389.668, 377.702, 303.205, 260.621, 1.873, 1.372, 1.23, 
  "", "", "", "", "", "", "", "", 10927., 1.833316*^6, 429.291, 2.559, 8706., 
  2.039, 0.149, 6.7, "tests performed", "", "", "", "", 8810., "", "", "", 
  2063., 66.67, 4.270563*^6, 232.128, 33.7, 2.345, 1.114, 65530.537, "", 
  132.235, 15.84, 2.7, 37., "", 2., 75.49, 0.806}, 
 {"KWT", "Asia", "Kuwait", "2021-03-06", 199428., 1318., 1362.571, 1120., 7., 
  6., 46698.292, 308.624, 319.061, 262.261, 1.639, 1.405, 1.18, "", "", "", 
  "", "", "", "", "", 7966., 1.841282*^6, 431.157, 1.865, 9029., 2.114, 
  0.151, 6.6, "tests performed", "", "", "", "", 8810., "", "", "", 2063., 
  66.67, 4.270563*^6, 232.128, 33.7, 2.345, 1.114, 65530.537, "", 132.235, 
  15.84, 2.7, 37., "", 2., 75.49, 0.806}, {"KWT", "Asia", "Kuwait", 
  "2021-03-07", 200572., 1144., 1388.571, 1127., 7., 6.286, 46966.173, 
  267.88, 325.15, 263.9, 1.639, 1.472, 1.13, "", "", "", "", "", "", "", "", 
  9081., 1.850363*^6, 433.283, 2.126, 9409., 2.203, 0.148, 6.8, 
  "tests performed", "", "", "", "", 8810., "", "", "", 2063., 70.37, 
  4.270563*^6, 232.128, 33.7, 2.345, 1.114, 65530.537, "", 132.235, 15.84, 
  2.7, 37., "", 2., 75.49, 0.806}, {"KWT", "Asia", "Kuwait", "2021-03-08", 
  201898., 1326., 1409.571, 1133., 6., 6.857, 47276.671, 310.498, 330.067, 
  265.305, 1.405, 1.606, 1.09, "", "", "", "", "", "", "", "", 9215., 
  1.859578*^6, 435.441, 2.158, 9648., 2.259, 0.146, 6.8, "tests performed", 
  360000., 322000., 38000., "", 8810., 8.43, 7.54, 0.89, 2063., 70.37, 
  4.270563*^6, 232.128, 33.7, 2.345, 1.114, 65530.537, "", 132.235, 15.84, 
  2.7, 37., "", 2., 75.49, 0.806}, {"KWT", "Asia", "Kuwait", "2021-03-09", 
  203055., 1157., 1383.286, 1141., 8., 7., 47547.595, 270.924, 323.912, 
  267.178, 1.873, 1.639, 1.06, "", "", "", "", "", "", "", "", 7760., 
  1.867338*^6, 437.258, 1.817, 9530., 2.232, 0.145, 6.9, "tests performed", 
  "", "", "", "", 9367., "", "", "", 2193., 70.37, 4.270563*^6, 232.128, 
  33.7, 2.345, 1.114, 65530.537, "", 132.235, 15.84, 2.7, 37., "", 2., 75.49, 
  0.806}, {"KWT", "Asia", "Kuwait", "2021-03-10", 204388., 1333., 1372.429, 
  1144., 3., 6.714, 47859.732, 312.137, 321.369, 267.88, 0.702, 1.572, 1.05, 
  "", "", "", "", "", "", "", "", 9797., 1.877135*^6, 439.552, 2.294, 9422., 
  2.206, 0.146, 6.9, "tests performed", "", "", "", "", 9925., "", "", "", 
  2324., 70.37, 4.270563*^6, 232.128, 33.7, 2.345, 1.114, 65530.537, "", 
  132.235, 15.84, 2.7, 37., "", 2., 75.49, 0.806}, 
 {"KWT", "Asia", "Kuwait", "2021-03-11", 205893., 1505., 1342.286, 1148., 4., 
  6.143, 48212.144, 352.413, 314.311, 268.817, 0.937, 1.438, 1.05, "", "", 
  "", "", "", "", "", "", 8780., 1.885915*^6, 441.608, 2.056, 9075., 2.125, 
  0.148, 6.8, "tests performed", "", "", "", "", 10483., "", "", "", 2455., 
  70.37, 4.270563*^6, 232.128, 33.7, 2.345, 1.114, 65530.537, "", 132.235, 
  15.84, 2.7, 37., "", 2., 75.49, 0.806}, {"KWT", "Asia", "Kuwait", 
  "2021-03-12", 207249., 1356., 1305.571, 1156., 8., 6.143, 48529.667, 
  317.523, 305.714, 270.69, 1.873, 1.438, 1.04, "", "", "", "", "", "", "", 
  "", 7807., 1.893722*^6, 443.436, 1.828, 8629., 2.021, 0.151, 6.6, 
  "tests performed", "", "", "", "", 11041., "", "", "", 2585., 70.37, 
  4.270563*^6, 232.128, 33.7, 2.345, 1.114, 65530.537, "", 132.235, 15.84, 
  2.7, 37., "", 2., 75.49, 0.806}, {"KWT", "Asia", "Kuwait", "2021-03-13", 
  208460., 1211., 1290.286, 1165., 9., 6.429, 48813.236, 283.569, 302.135, 
  272.798, 2.107, 1.505, 1.04, "", "", "", "", "", "", "", "", 7319., 
  1.901041*^6, 445.15, 1.714, 8537., 1.999, 0.151, 6.6, "tests performed", 
  "", "", "", "", 11599., "", "", "", 2716., 70.37, 4.270563*^6, 232.128, 
  33.7, 2.345, 1.114, 65530.537, "", 132.235, 15.84, 2.7, 37., "", 2., 75.49, 
  0.806}, {"KWT", "Asia", "Kuwait", "2021-03-14", 209523., 1063., 1278.714, 
  1172., 7., 6.429, 49062.149, 248.913, 299.425, 274.437, 1.639, 1.505, 1.03, 
  "", "", "", "", "", "", "", "", 6173., 1.907214*^6, 446.595, 1.445, 8122., 
  1.902, 0.157, 6.4, "tests performed", "", "", "", "", 12156., "", "", "", 
  2846., 70.37, 4.270563*^6, 232.128, 33.7, 2.345, 1.114, 65530.537, "", 
  132.235, 15.84, 2.7, 37., "", 2., 75.49, 0.806}, 
 {"KWT", "Asia", "Kuwait", "2021-03-15", 210855., 1332., 1279.571, 1179., 7., 
  6.571, 49374.052, 311.903, 299.626, 276.076, 1.639, 1.539, 1.04, "", "", 
  "", "", "", "", "", "", 7365., 1.914579*^6, 448.32, 1.725, 7857., 1.84, 
  0.163, 6.1, "tests performed", "", "", "", "", 12714., "", "", "", 2977., 
  70.37, 4.270563*^6, 232.128, 33.7, 2.345, 1.114, 65530.537, "", 132.235, 
  15.84, 2.7, 37., "", 2., 75.49, 0.806}, {"KWT", "Asia", "Kuwait", 
  "2021-03-16", 212169., 1314., 1302., 1186., 7., 6.429, 49681.74, 307.688, 
  304.878, 277.715, 1.639, 1.505, 1.04, "", "", "", "", "", "", "", "", 
  9317., 1.923896*^6, 450.502, 2.182, 8080., 1.892, 0.161, 6.2, 
  "tests performed", "", "", "", "", 12714., "", "", "", 2977., 70.37, 
  4.270563*^6, 232.128, 33.7, 2.345, 1.114, 65530.537, "", 132.235, 15.84, 
  2.7, 37., "", 2., 75.49, 0.806}, {"KWT", "Asia", "Kuwait", "2021-03-17", 
  213673., 1504., 1326.429, 1194., 8., 7.143, 50033.918, 352.178, 310.598, 
  279.588, 1.873, 1.673, 1.05, "", "", "", "", "", "", "", "", 9277., 
  1.933173*^6, 452.674, 2.172, 8005., 1.874, 0.166, 6., "tests performed", 
  "", "", "", "", 12714., "", "", "", 2977., 70.37, 4.270563*^6, 232.128, 
  33.7, 2.345, 1.114, 65530.537, "", 132.235, 15.84, 2.7, 37., "", 2., 75.49, 
  0.806}, {"KWT", "Asia", "Kuwait", "2021-03-18", 215067., 1394., 1310.571, 
  1202., 8., 7.714, 50360.339, 326.421, 306.885, 281.462, 1.873, 1.806, 1.04, 
  "", "", "", "", "", "", "", "", 8776., 1.941949*^6, 454.729, 2.055, 8005., 
  1.874, 0.164, 6.1, "tests performed", "", "", "", "", 12714., "", "", "", 
  2977., 70.37, 4.270563*^6, 232.128, 33.7, 2.345, 1.114, 65530.537, "", 
  132.235, 15.84, 2.7, 37., "", 2., 75.49, 0.806}, 
 {"KWT", "Asia", "Kuwait", "2021-03-19", 216586., 1519., 1333.857, 1210., 8., 
  7.714, 50716.03, 355.691, 312.338, 283.335, 1.873, 1.806, 1.04, "", "", "", 
  "", "", "", "", "", 9742., 1.951691*^6, 457.01, 2.281, 8281., 1.939, 0.161, 
  6.2, "tests performed", "", "", "", "", 12714., "", "", "", 2977., 70.37, 
  4.270563*^6, 232.128, 33.7, 2.345, 1.114, 65530.537, "", 132.235, 15.84, 
  2.7, 37., "", 2., 75.49, 0.806}, {"KWT", "Asia", "Kuwait", "2021-03-20", 
  217933., 1347., 1353.286, 1215., 5., 7.143, 51031.445, 315.415, 316.887, 
  284.506, 1.171, 1.673, 1.04, "", "", "", "", "", "", "", "", 8447., 
  1.960138*^6, 458.988, 1.978, 8442., 1.977, 0.16, 6.2, "tests performed", 
  "", "", "", "", 12714., "", "", "", 2977., 70.37, 4.270563*^6, 232.128, 
  33.7, 2.345, 1.114, 65530.537, "", 132.235, 15.84, 2.7, 37., "", 2., 75.49, 
  0.806}, {"KWT", "Asia", "Kuwait", "2021-03-21", 219125., 1192., 1371.714, 
  1226., 11., 7.714, 51310.565, 279.12, 321.202, 287.082, 2.576, 1.806, 1.02, 
  "", "", "", "", "", "", "", "", 7072., 1.96721*^6, 460.644, 1.656, 8571., 
  2.007, 0.16, 6.2, "tests performed", "", "", "", "", 12714., "", "", "", 
  2977., 70.37, 4.270563*^6, 232.128, 33.7, 2.345, 1.114, 65530.537, "", 
  132.235, 15.84, 2.7, 37., "", 2., 75.49, 0.806}, 
 {"KWT", "Asia", "Kuwait", "2021-03-22", 220455., 1330., 1371.429, 1233., 7., 
  7.714, 51621.999, 311.434, 321.135, 288.721, 1.639, 1.806, 1.01, "", "", 
  "", "", "", "", "", "", 9079., 1.976289*^6, 462.77, 2.126, 8816., 2.064, 
  0.156, 6.4, "tests performed", 538000., 500000., 38000., "", 12714., 12.6, 
  11.71, 0.89, 2977., 70.37, 4.270563*^6, 232.128, 33.7, 2.345, 1.114, 
  65530.537, "", 132.235, 15.84, 2.7, 37., "", 2., 75.49, 0.806}, 
 {"KWT", "Asia", "Kuwait", "2021-03-23", 221743., 1288., 1367.714, 1246., 
  13., 8.571, 51923.599, 301.6, 320.266, 291.765, 3.044, 2.007, 1., "", "", 
  "", "", "", "", "", "", 9367., 1.985656*^6, 464.964, 2.193, 8823., 2.066, 
  0.155, 6.5, "tests performed", "", "", "", "", 12262., "", "", "", 2871., 
  70.37, 4.270563*^6, 232.128, 33.7, 2.345, 1.114, 65530.537, "", 132.235, 
  15.84, 2.7, 37., "", 2., 75.49, 0.806}, {"KWT", "Asia", "Kuwait", 
  "2021-03-24", 223042., 1299., 1338.429, 1256., 10., 8.857, 52227.774, 
  304.175, 313.408, 294.106, 2.342, 2.074, 0.99, "", "", "", "", "", "", "", 
  "", 9000., 1.994656*^6, 467.071, 2.107, 8783., 2.057, 0.152, 6.6, 
  "tests performed", "", "", "", "", 11811., "", "", "", 2766., 70.37, 
  4.270563*^6, 232.128, 33.7, 2.345, 1.114, 65530.537, "", 132.235, 15.84, 
  2.7, 37., "", 2., 75.49, 0.806}, {"KWT", "Asia", "Kuwait", "2021-03-25", 
  224432., 1390., 1337.857, 1258., 2., 8., 52553.258, 325.484, 313.274, 
  294.575, 0.468, 1.873, 1., "", "", "", "", "", "", "", "", 10802., 
  2.005458*^6, 469.6, 2.529, 9073., 2.125, 0.147, 6.8, "tests performed", "", 
  "", "", "", 11359., "", "", "", 2660., 70.37, 4.270563*^6, 232.128, 33.7, 
  2.345, 1.114, 65530.537, "", 132.235, 15.84, 2.7, 37., "", 2., 75.49, 
  0.806}, {"KWT", "Asia", "Kuwait", "2021-03-26", 225980., 1548., 1342., 
  1270., 12., 8.571, 52915.74, 362.481, 314.244, 297.385, 2.81, 2.007, 1., 
  "", "", "", "", "", "", "", "", 9656., 2.015114*^6, 471.861, 2.261, 9060., 
  2.122, 0.148, 6.8, "tests performed", "", "", "", "", 10907., "", "", "", 
  2554., 70.37, 4.270563*^6, 232.128, 33.7, 2.345, 1.114, 65530.537, "", 
  132.235, 15.84, 2.7, 37., "", 2., 75.49, 0.806}, 
 {"KWT", "Asia", "Kuwait", "2021-03-27", 227178., 1198., 1320.714, 1279., 9., 
  9.143, 53196.265, 280.525, 309.26, 299.492, 2.107, 2.141, 0.99, "", "", "", 
  "", "", "", "", "", 7729., 2.022843*^6, 473.671, 1.81, 8958., 2.098, 0.147, 
  6.8, "tests performed", "", "", "", "", 10455., "", "", "", 2448., 70.37, 
  4.270563*^6, 232.128, 33.7, 2.345, 1.114, 65530.537, "", 132.235, 15.84, 
  2.7, 37., "", 2., 75.49, 0.806}, {"KWT", "Asia", "Kuwait", "2021-03-28", 
  228299., 1121., 1310.571, 1286., 7., 8.571, 53458.759, 262.495, 306.885, 
  301.131, 1.639, 2.007, 0.98, "", "", "", "", "", "", "", "", 6852., 
  2.029695*^6, 475.276, 1.604, 8926., 2.09, 0.147, 6.8, "tests performed", 
  "", "", "", "", 10003., "", "", "", 2342., 70.37, 4.270563*^6, 232.128, 
  33.7, 2.345, 1.114, 65530.537, "", 132.235, 15.84, 2.7, 37., "", 2., 75.49, 
  0.806}, {"KWT", "Asia", "Kuwait", "2021-03-29", 229550., 1251., 1299.286, 
  1298., 12., 9.286, 53751.695, 292.936, 304.242, 303.941, 2.81, 2.174, 0.98, 
  "", "", "", "", "", "", "", "", 8104., 2.037799*^6, 477.173, 1.898, 8787., 
  2.058, 0.148, 6.8, "tests performed", 604861., "", 38000., "", 9552., 
  14.16, "", 0.89, 2237., 70.37, 4.270563*^6, 232.128, 33.7, 2.345, 1.114, 
  65530.537, "", 132.235, 15.84, 2.7, 37., "", 2., 75.49, 0.806}, 
 {"KWT", "Asia", "Kuwait", "2021-03-30", 230821., 1271., 1296.857, 1308., 
  10., 8.857, 54049.314, 297.619, 303.674, 306.283, 2.342, 2.074, 0.98, "", 
  "", "", "", "", "", "", "", 9494., 2.047293*^6, 479.397, 2.223, 8805., 
  2.062, 0.147, 6.8, "tests performed", "", "", "", "", 10009., "", "", "", 
  2344., 70.37, 4.270563*^6, 232.128, 33.7, 2.345, 1.114, 65530.537, "", 
  132.235, 15.84, 2.7, 37., "", 2., 75.49, 0.806}, 
 {"KWT", "Asia", "Kuwait", "2021-03-31", 232103., 1282., 1294.429, 1313., 5., 
  8.143, 54349.508, 300.195, 303.105, 307.454, 1.171, 1.907, 0.98, "", "", 
  "", "", "", "", "", "", 9175., 2.056468*^6, 481.545, 2.148, 8830., 2.068, 
  0.147, 6.8, "tests performed", "", "", "", "", 10467., "", "", "", 2451., 
  70.37, 4.270563*^6, 232.128, 33.7, 2.345, 1.114, 65530.537, "", 132.235, 
  15.84, 2.7, 37., "", 2., 75.49, 0.806}, {"KWT", "Asia", "Kuwait", 
  "2021-04-01", 233521., 1418., 1298.429, 1319., 6., 8.714, 54681.549, 
  332.041, 304.042, 308.859, 1.405, 2.041, 0.99, "", "", "", "", "", "", "", 
  "", 9580., 2.066048*^6, 483.788, 2.243, 8656., 2.027, 0.15, 6.7, 
  "tests performed", "", "", "", "", 10925., "", "", "", 2558., 70.37, 
  4.270563*^6, 232.128, 33.7, 2.345, 1.114, 65530.537, "", 132.235, 15.84, 
  2.7, 37., "", 2., 75.49, 0.806}, {"KWT", "Asia", "Kuwait", "2021-04-02", 
  234754., 1233., 1253.429, 1327., 8., 8.143, 54970.27, 288.721, 293.504, 
  310.732, 1.873, 1.907, 0.99, "", "", "", "", "", "", "", "", 9450., 
  2.075498*^6, 486.001, 2.213, 8626., 2.02, 0.145, 6.9, "tests performed", 
  "", "", "", "", 11383., "", "", "", 2665., 70.37, 4.270563*^6, 232.128, 
  33.7, 2.345, 1.114, 65530.537, "", 132.235, 15.84, 2.7, 37., "", 2., 75.49, 
  0.806}, {"KWT", "Asia", "Kuwait", "2021-04-03", 235989., 1235., 1258.714, 
  1339., 12., 8.571, 55259.459, 289.189, 294.742, 313.542, 2.81, 2.007, 1.01, 
  "", "", "", "", "", "", "", "", 8710., 2.084208*^6, 488.041, 2.04, 8766., 
  2.053, 0.144, 7., "tests performed", "", "", "", "", 11841., "", "", "", 
  2773., 70.37, 4.270563*^6, 232.128, 33.7, 2.345, 1.114, 65530.537, "", 
  132.235, 15.84, 2.7, 37., "", 2., 75.49, 0.806}, 
 {"KWT", "Asia", "Kuwait", "2021-04-04", 237192., 1203., 1270.429, 1353., 
  14., 9.571, 55541.155, 281.696, 297.485, 316.82, 3.278, 2.241, 1.02, "", 
  "", "", "", "", "", "", "", 8369., 2.092577*^6, 490., 1.96, 8983., 2.103, 
  0.141, 7.1, "tests performed", "", "", "", "", 12299., "", "", "", 2880., 
  70.37, 4.270563*^6, 232.128, 33.7, 2.345, 1.114, 65530.537, "", 132.235, 
  15.84, 2.7, 37., "", 2., 75.49, 0.806}, {"KWT", "Asia", "Kuwait", 
  "2021-04-05", 238549., 1357., 1285.571, 1365., 12., 9.571, 55858.911, 
  317.757, 301.031, 319.63, 2.81, 2.241, 1.04, "", "", "", "", "", "", "", 
  "", 8371., 2.100948*^6, 491.96, 1.96, 9021., 2.112, 0.143, 7., 
  "tests performed", "", "", "", "", 12757., "", "", "", 2987., 70.37, 
  4.270563*^6, 232.128, 33.7, 2.345, 1.114, 65530.537, "", 132.235, 15.84, 
  2.7, 37., "", 2., 75.49, 0.806}, {"KWT", "Asia", "Kuwait", "2021-04-06", 
  239952., 1403., 1304.429, 1373., 8., 9.286, 56187.439, 328.528, 305.447, 
  321.503, 1.873, 2.174, 1.05, "", "", "", "", "", "", "", "", 10095., 
  2.111043*^6, 494.324, 2.364, 9107., 2.133, 0.143, 7., "tests performed", 
  "", "", "", "", 12757., "", "", "", 2987., 70.37, 4.270563*^6, 232.128, 
  33.7, 2.345, 1.114, 65530.537, "", 132.235, 15.84, 2.7, 37., "", 2., 75.49, 
  0.806}, {"KWT", "Asia", "Kuwait", "2021-04-07", 241469., 1517., 1338., 
  1379., 6., 9.429, 56542.662, 355.222, 313.308, 322.908, 1.405, 2.208, 1.05, 
  "", "", "", "", "", "", "", "", 10432., 2.121475*^6, 496.767, 2.443, 9287., 
  2.175, 0.144, 6.9, "tests performed", "", "", "", "", 12757., "", "", "", 
  2987., 70.37, 4.270563*^6, 232.128, 33.7, 2.345, 1.114, 65530.537, "", 
  132.235, 15.84, 2.7, 37., "", 2., 75.49, 0.806}, 
 {"KWT", "Asia", "Kuwait", "2021-04-08", 242848., 1379., 1332.429, 1383., 4., 
  9.143, 56865.57, 322.908, 312.003, 323.845, 0.937, 2.141, 1.05, "", "", "", 
  "", "", "", "", "", 9680., 2.131155*^6, 499.034, 2.267, 9301., 2.178, 
  0.143, 7., "tests performed", "", "", "", "", 12757., "", "", "", 2987., 
  70.37, 4.270563*^6, 232.128, 33.7, 2.345, 1.114, 65530.537, "", 132.235, 
  15.84, 2.7, 37., "", 2., 75.49, 0.806}, {"KWT", "Asia", "Kuwait", 
  "2021-04-09", 244325., 1477., 1367.286, 1393., 10., 9.429, 57211.426, 
  345.856, 320.165, 326.187, 2.342, 2.208, 1.06, "", "", "", "", "", "", "", 
  "", 11171., 2.142326*^6, 501.65, 2.616, 9547., 2.236, 0.143, 7., 
  "tests performed", "", "", "", "", 12757., "", "", "", 2987., 70.37, 
  4.270563*^6, 232.128, 33.7, 2.345, 1.114, 65530.537, "", 132.235, 15.84, 
  2.7, 37., "", 2., 75.49, 0.806}, {"KWT", "Asia", "Kuwait", "2021-04-10", 
  245704., 1379., 1387.857, 1403., 10., 9.143, 57534.334, 322.908, 324.982, 
  328.528, 2.342, 2.141, 1.07, "", "", "", "", "", "", "", "", 9169., 
  2.151495*^6, 503.797, 2.147, 9612., 2.251, 0.144, 6.9, "tests performed", 
  "", "", "", "", 12757., "", "", "", 2987., 70.37, 4.270563*^6, 232.128, 
  33.7, 2.345, 1.114, 65530.537, "", 132.235, 15.84, 2.7, 37., "", 2., 75.49, 
  0.806}, {"KWT", "Asia", "Kuwait", "2021-04-11", 247094., 1390., 1414.571, 
  1407., 4., 7.714, 57859.818, 325.484, 331.238, 329.465, 0.937, 1.806, 1.07, 
  "", "", "", "", "", "", "", "", 7927., 2.159422*^6, 505.653, 1.856, 9549., 
  2.236, 0.148, 6.8, "tests performed", "", "", "", "", 12757., "", "", "", 
  2987., 70.37, 4.270563*^6, 232.128, 33.7, 2.345, 1.114, 65530.537, "", 
  132.235, 15.84, 2.7, 37., "", 2., 75.49, 0.806}, 
 {"KWT", "Asia", "Kuwait", "2021-04-12", 248729., 1635., 1454.286, 1412., 5., 
  6.714, 58242.672, 382.854, 340.537, 330.636, 1.171, 1.572, 1.07, "", "", 
  "", "", "", "", "", "", 9625., 2.169047*^6, 507.907, 2.254, 9728., 2.278, 
  0.149, 6.7, "tests performed", "", "", "", "", 12757., "", "", "", 2987., 
  70.37, 4.270563*^6, 232.128, 33.7, 2.345, 1.114, 65530.537, "", 132.235, 
  15.84, 2.7, 37., "", 2., 75.49, 0.806}, {"KWT", "Asia", "Kuwait", 
  "2021-04-13", 250273., 1544., 1474.429, 1419., 7., 6.571, 58604.217, 
  361.545, 345.254, 332.275, 1.639, 1.539, 1.04, "", "", "", "", "", "", "", 
  "", 9232., 2.178279*^6, 510.068, 2.162, 9605., 2.249, 0.154, 6.5, 
  "tests performed", "", "", "", "", 12757., "", "", "", 2987., 70.37, 
  4.270563*^6, 232.128, 33.7, 2.345, 1.114, 65530.537, "", 132.235, 15.84, 
  2.7, 37., "", 2., 75.49, 0.806}, {"KWT", "Asia", "Kuwait", "2021-04-14", 
  251675., 1402., 1458., 1423., 4., 6.286, 58932.511, 328.294, 341.407, 
  333.211, 0.937, 1.472, 1.01, "", "", "", "", "", "", "", "", 8880., 
  2.187159*^6, 512.148, 2.079, 9383., 2.197, 0.155, 6.4, "tests performed", 
  "", "", "", "", 12757., "", "", "", 2987., 70.37, 4.270563*^6, 232.128, 
  33.7, 2.345, 1.114, 65530.537, "", 132.235, 15.84, 2.7, 37., "", 2., 75.49, 
  0.806}, {"KWT", "Asia", "Kuwait", "2021-04-15", 253066., 1391., 1459.714, 
  1428., 5., 6.429, 59258.229, 325.718, 341.808, 334.382, 1.171, 1.505, 1., 
  "", "", "", "", "", "", "", "", 8628., 2.195787*^6, 514.168, 2.02, 9233., 
  2.162, 0.158, 6.3, "tests performed", "", "", "", "", 12757., "", "", "", 
  2987., 70.37, 4.270563*^6, 232.128, 33.7, 2.345, 1.114, 65530.537, "", 
  132.235, 15.84, 2.7, 37., "", 2., 75.49, 0.806}, 
 {"KWT", "Asia", "Kuwait", "2021-04-16", 254472., 1406., 1449.571, 1436., 8., 
  6.143, 59587.46, 329.231, 339.433, 336.255, 1.873, 1.438, 1., "", "", "", 
  "", "", "", "", "", 9260., 2.205047*^6, 516.336, 2.168, 8960., 2.098, 
  0.162, 6.2, "tests performed", "", "", "", "", 12757., "", "", "", 2987., 
  70.37, 4.270563*^6, 232.128, 33.7, 2.345, 1.114, 65530.537, "", 132.235, 
  15.84, 2.7, 37., "", 2., 75.49, 0.806}, {"KWT", "Asia", "Kuwait", 
  "2021-04-17", 255860., 1388., 1450.857, 1440., 4., 5.286, 59912.475, 
  325.016, 339.734, 337.192, 0.937, 1.238, 1., "", "", "", "", "", "", "", 
  "", 8577., 2.213624*^6, 518.345, 2.008, 8876., 2.078, 0.163, 6.1, 
  "tests performed", "", "", "", "", 12757., "", "", "", 2987., 70.37, 
  4.270563*^6, 232.128, 33.7, 2.345, 1.114, 65530.537, "", 132.235, 15.84, 
  2.7, 37., "", 2., 75.49, 0.806}, {"KWT", "Asia", "Kuwait", "2021-04-18", 
  256987., 1127., 1413.286, 1448., 8., 5.857, 60176.375, 263.9, 330.937, 
  339.065, 1.873, 1.372, 0.99, "", "", "", "", "", "", "", "", 6269., 
  2.219893*^6, 519.813, 1.468, 8639., 2.023, 0.164, 6.1, "tests performed", 
  860000., 822000., 38000., "", 12757., 20.14, 19.25, 0.89, 2987., 70.37, 
  4.270563*^6, 232.128, 33.7, 2.345, 1.114, 65530.537, "", 132.235, 15.84, 
  2.7, 37., "", 2., 75.49, 0.806}, {"KWT", "Asia", "Kuwait", "2021-04-19", 
  258497., 1510., 1395.429, 1456., 8., 6.286, 60529.958, 353.583, 326.755, 
  340.939, 1.873, 1.472, 1., "", "", "", "", "", "", "", "", 8273., 
  2.228166*^6, 521.75, 1.937, 8446., 1.978, 0.165, 6.1, "tests performed", 
  "", "", "", "", 13792., "", "", "", 3230., 70.37, 4.270563*^6, 232.128, 
  33.7, 2.345, 1.114, 65530.537, "", 132.235, 15.84, 2.7, 37., "", 2., 75.49, 
  0.806}, {"KWT", "Asia", "Kuwait", "2021-04-20", 259868., 1371., 1370.714, 
  1468., 12., 7., 60850.993, 321.035, 320.968, 343.749, 2.81, 1.639, 0.99, 
  "", "", "", "", "", "", "", "", 8405., 2.236571*^6, 523.718, 1.968, 8327., 
  1.95, 0.165, 6.1, "tests performed", "", "", "", "", 14826., "", "", "", 
  3472., 70.37, 4.270563*^6, 232.128, 33.7, 2.345, 1.114, 65530.537, "", 
  132.235, 15.84, 2.7, 37., "", 2., 75.49, 0.806}, 
 {"KWT", "Asia", "Kuwait", "2021-04-21", 261307., 1439., 1376., 1482., 14., 
  8.429, 61187.951, 336.958, 322.206, 347.027, 3.278, 1.974, 0.99, "", "", 
  "", "", "", "", "", "", 9563., 2.246134*^6, 525.957, 2.239, 8425., 1.973, 
  0.163, 6.1, "tests performed", "", "", "", "", 15861., "", "", "", 3714., 
  70.37, 4.270563*^6, 232.128, 33.7, 2.345, 1.114, 65530.537, "", 132.235, 
  15.84, 2.7, 37., "", 2., 75.49, 0.806}, {"KWT", "Asia", "Kuwait", 
  "2021-04-22", 262766., 1459., 1385.714, 1493., 11., 9.286, 61529.592, 
  341.641, 324.48, 349.603, 2.576, 2.174, 1., "", "", "", "", "", "", "", "", 
  9995., 2.256129*^6, 528.298, 2.34, 8620., 2.018, 0.161, 6.2, 
  "tests performed", "", "", "", "", 16896., "", "", "", 3956., 70.37, 
  4.270563*^6, 232.128, 33.7, 2.345, 1.114, 65530.537, "", 132.235, 15.84, 
  2.7, 37., "", 2., 75.49, 0.806}, {"KWT", "Asia", "Kuwait", "2021-04-23", 
  264198., 1432., 1389.429, 1502., 9., 9.429, 61864.911, 335.319, 325.35, 
  351.71, 2.107, 2.208, 1., "", "", "", "", "", "", "", "", 9171., 2.2653*^6, 
  530.445, 2.147, 8608., 2.016, 0.161, 6.2, "tests performed", "", "", "", 
  "", 17931., "", "", "", 4199., 70.37, 4.270563*^6, 232.128, 33.7, 2.345, 
  1.114, 65530.537, "", 132.235, 15.84, 2.7, 37., "", 2., 75.49, 0.806}, 
 {"KWT", "Asia", "Kuwait", "2021-04-24", 265404., 1206., 1363.429, 1511., 9., 
  10.143, 62147.309, 282.398, 319.262, 353.818, 2.107, 2.375, 1., "", "", "", 
  "", "", "", "", "", 7518., 2.272818*^6, 532.206, 1.76, 8456., 1.98, 0.161, 
  6.2, "tests performed", "", "", "", "", 18965., "", "", "", 4441., 70.37, 
  4.270563*^6, 232.128, 33.7, 2.345, 1.114, 65530.537, "", 132.235, 15.84, 
  2.7, 37., "", 2., 75.49, 0.806}, {"KWT", "Asia", "Kuwait", "2021-04-25", 
  266949., 1545., 1423.143, 1516., 5., 9.714, 62509.088, 361.779, 333.245, 
  354.988, 1.171, 2.275, 1.01, "", "", "", "", "", "", "", "", 8047., 
  2.280865*^6, 534.09, 1.884, 8710., 2.04, 0.163, 6.1, "tests performed", 
  1.*^6, "", "", "", 20000., 23.42, "", "", 4683., 70.37, 4.270563*^6, 
  232.128, 33.7, 2.345, 1.114, 65530.537, "", 132.235, 15.84, 2.7, 37., "", 
  2., 75.49, 0.806}, {"KWT", "Asia", "Kuwait", "2021-04-26", 268235., 1286., 
  1391.143, 1527., 11., 10.143, 62810.22, 301.131, 325.752, 357.564, 2.576, 
  2.375, 1., "", "", "", "", "", "", "", "", 7781., 2.288646*^6, 535.912, 
  1.822, 8640., 2.023, 0.161, 6.2, "tests performed", "", "", "", "", 22968., 
  "", "", "", 5378., 70.37, 4.270563*^6, 232.128, 33.7, 2.345, 1.114, 
  65530.537, "", 132.235, 15.84, 2.7, 37., "", 2., 75.49, 0.806}, 
 {"KWT", "Asia", "Kuwait", "2021-04-27", 269681., 1446., 1401.857, 1535., 8., 
  9.571, 63148.817, 338.597, 328.26, 359.437, 1.873, 2.241, 0.99, "", "", "", 
  "", "", "", "", "", 9099., 2.297745*^6, 538.043, 2.131, 8739., 2.046, 0.16, 
  6.2, "tests performed", "", "", "", "", 25937., "", "", "", 6073., 70.37, 
  4.270563*^6, 232.128, 33.7, 2.345, 1.114, 65530.537, "", 132.235, 15.84, 
  2.7, 37., "", 2., 75.49, 0.806}, {"KWT", "Asia", "Kuwait", "2021-04-28", 
  271145., 1464., 1405.429, 1546., 11., 9.143, 63491.629, 342.812, 329.097, 
  362.013, 2.576, 2.141, 0.99, "", "", "", "", "", "", "", "", 9670., 
  2.307415*^6, 540.307, 2.264, 8754., 2.05, 0.161, 6.2, "tests performed", 
  "", "", "", "", 28905., "", "", "", 6768., 70.37, 4.270563*^6, 232.128, 
  33.7, 2.345, 1.114, 65530.537, "", 132.235, 15.84, 2.7, 37., "", 2., 75.49, 
  0.806}, {"KWT", "Asia", "Kuwait", "2021-04-29", 272562., 1417., 1399.429, 
  1554., 8., 8.714, 63823.435, 331.806, 327.692, 363.886, 1.873, 2.041, 0.98, 
  "", "", "", "", "", "", "", "", 9423., 2.316838*^6, 542.513, 2.207, 8673., 
  2.031, 0.161, 6.2, "tests performed", "", "", "", "", 31873., "", "", "", 
  7463., 70.37, 4.270563*^6, 232.128, 33.7, 2.345, 1.114, 65530.537, "", 
  132.235, 15.84, 2.7, 37., "", 2., 75.49, 0.806}, 
 {"KWT", "Asia", "Kuwait", "2021-04-30", 273991., 1429., 1399., 1563., 9., 
  8.714, 64158.051, 334.616, 327.591, 365.994, 2.107, 2.041, 0.98, "", "", 
  "", "", "", "", "", "", 9865., 2.326703*^6, 544.823, 2.31, 8772., 2.054, 
  0.159, 6.3, "tests performed", "", "", "", "", 34841., "", "", "", 8158., 
  70.37, 4.270563*^6, 232.128, 33.7, 2.345, 1.114, 65530.537, "", 132.235, 
  15.84, 2.7, 37., "", 2., 75.49, 0.806}, {"KWT", "Asia", "Kuwait", 
  "2021-05-01", 275270., 1279., 1409.429, 1569., 6., 8.286, 64457.543, 
  299.492, 330.033, 367.399, 1.405, 1.94, 0.97, "", "", "", "", "", "", "", 
  "", 8194., 2.334897*^6, 546.742, 1.919, 8868., 2.077, 0.159, 6.3, 
  "tests performed", "", "", "", "", 37810., "", "", "", 8854., 70.37, 
  4.270563*^6, 232.128, 33.7, 2.345, 1.114, 65530.537, "", 132.235, 15.84, 
  2.7, 37., "", 2., 75.49, 0.806}, {"KWT", "Asia", "Kuwait", "2021-05-02", 
  276586., 1316., 1376.714, 1578., 9., 8.857, 64765.7, 308.156, 322.373, 
  369.506, 2.107, 2.074, 0.96, "", "", "", "", "", "", "", "", 8172., 
  2.343069*^6, 548.656, 1.914, 8886., 2.081, 0.155, 6.5, "tests performed", 
  "", "", "", "", 40778., "", "", "", 9549., 70.37, 4.270563*^6, 232.128, 
  33.7, 2.345, 1.114, 65530.537, "", 132.235, 15.84, 2.7, 37., "", 2., 75.49, 
  0.806}, {"KWT", "Asia", "Kuwait", "2021-05-03", 277832., 1246., 1371., 
  1590., 12., 9., 65057.464, 291.765, 321.035, 372.316, 2.81, 2.107, 0.94, 
  "", "", "", "", "", "", "", "", 8869., 2.351938*^6, 550.733, 2.077, 9042., 
  2.117, 0.152, 6.6, "tests performed", "", "", "", "", 40778., "", "", "", 
  9549., 70.37, 4.270563*^6, 232.128, 33.7, 2.345, 1.114, 65530.537, "", 
  132.235, 15.84, 2.7, 37., "", 2., 75.49, 0.806}, 
 {"KWT", "Asia", "Kuwait", "2021-05-04", 279085., 1253., 1343.429, 1601., 
  11., 9.429, 65350.868, 293.404, 314.579, 374.892, 2.576, 2.208, 0.93, "", 
  "", "", "", "", "", "", "", 8899., 2.360837*^6, 552.816, 2.084, 9013., 
  2.11, 0.149, 6.7, "tests performed", 1.367*^6, "", "", "", 40778., 32.01, 
  "", "", 9549., 70.37, 4.270563*^6, 232.128, 33.7, 2.345, 1.114, 65530.537, 
  "", 132.235, 15.84, 2.7, 37., "", 2., 75.49, 0.806}, 
 {"KWT", "Asia", "Kuwait", "2021-05-05", 280536., 1451., 1341.571, 1610., 9., 
  9.143, 65690.636, 339.768, 314.144, 376.999, 2.107, 2.141, 0.93, "", "", 
  "", "", "", "", "", "", 9428., 2.370265*^6, 555.024, 2.208, 8979., 2.103, 
  0.149, 6.7, "tests performed", "", "", "", "", 40167., "", "", "", 9406., 
  70.37, 4.270563*^6, 232.128, 33.7, 2.345, 1.114, 65530.537, "", 132.235, 
  15.84, 2.7, 37., "", 2., 75.49, 0.806}, {"KWT", "Asia", "Kuwait", 
  "2021-05-06", 281772., 1236., 1315.714, 1621., 11., 9.571, 65980.059, 
  289.423, 308.089, 379.575, 2.576, 2.241, 0.91, "", "", "", "", "", "", "", 
  "", 8916., 2.379181*^6, 557.112, 2.088, 8906., 2.085, 0.148, 6.8, 
  "tests performed", 1.44*^6, "", "", "", 39556., 33.72, "", "", 9262., 
  70.37, 4.270563*^6, 232.128, 33.7, 2.345, 1.114, 65530.537, "", 132.235, 
  15.84, 2.7, 37., "", 2., 75.49, 0.806}, {"KWT", "Asia", "Kuwait", 
  "2021-05-07", 282981., 1209., 1284.286, 1628., 7., 9.286, 66263.16, 
  283.101, 300.73, 381.214, 1.639, 2.174, 0.89, "", "", "", "", "", "", "", 
  "", 9604., 2.388785*^6, 559.361, 2.249, 8869., 2.077, 0.145, 6.9, 
  "tests performed", "", "", "", "", 39159., "", "", "", 9170., 70.37, 
  4.270563*^6, 232.128, 33.7, 2.345, 1.114, 65530.537, "", 132.235, 15.84, 
  2.7, 37., "", 2., 75.49, 0.806}, {"KWT", "Asia", "Kuwait", "2021-05-08", 
  284076., 1095., 1258., 1635., 7., 9.429, 66519.567, 256.406, 294.575, 
  382.854, 1.639, 2.208, 0.88, "", "", "", "", "", "", "", "", 7747., 
  2.396532*^6, 561.175, 1.814, 8805., 2.062, 0.143, 7., "tests performed", 
  "", "", "", "", 38762., "", "", "", 9077., 70.37, 4.270563*^6, 232.128, 
  33.7, 2.345, 1.114, 65530.537, "", 132.235, 15.84, 2.7, 37., "", 2., 75.49, 
  0.806}, {"KWT", "Asia", "Kuwait", "2021-05-09", 285068., 992., 1211.714, 
  1645., 10., 9.571, 66751.854, 232.288, 283.736, 385.195, 2.342, 2.241, 
  0.86, "", "", "", "", "", "", "", "", 7204., 2.403736*^6, 562.862, 1.687, 
  8667., 2.029, 0.14, 7.2, "tests performed", "", "", "", "", 38365., "", "", 
  "", 8984., 70.37, 4.270563*^6, 232.128, 33.7, 2.345, 1.114, 65530.537, "", 
  132.235, 15.84, 2.7, 37., "", 2., 75.49, 0.806}, 
 {"KWT", "Asia", "Kuwait", "2021-05-10", 286046., 978., 1173.429, 1652., 7., 
  8.857, 66980.864, 229.01, 274.771, 386.834, 1.639, 2.074, 0.85, "", "", "", 
  "", "", "", "", "", 8212., 2.411948*^6, 564.785, 1.923, 8573., 2.007, 
  0.137, 7.3, "tests performed", "", "", "", "", 37968., "", "", "", 8891., 
  70.37, 4.270563*^6, 232.128, 33.7, 2.345, 1.114, 65530.537, "", 132.235, 
  15.84, 2.7, 37., "", 2., 75.49, 0.806}, {"KWT", "Asia", "Kuwait", 
  "2021-05-11", 287199., 1153., 1159.143, 1660., 8., 8.429, 67250.852, 
  269.988, 271.426, 388.708, 1.873, 1.974, 0.84, "", "", "", "", "", "", "", 
  "", 9274., 2.421222*^6, 566.956, 2.172, 8626., 2.02, 0.134, 7.4, 
  "tests performed", "", "", "", "", 37571., "", "", "", 8798., 70.37, 
  4.270563*^6, 232.128, 33.7, 2.345, 1.114, 65530.537, "", 132.235, 15.84, 
  2.7, 37., "", 2., 75.49, 0.806}, {"KWT", "Asia", "Kuwait", "2021-05-12", 
  288184., 985., 1092.571, 1669., 9., 8.429, 67481.501, 230.649, 255.838, 
  390.815, 2.107, 1.974, 0.83, "", "", "", "", "", "", "", "", 8667., 
  2.429889*^6, 568.986, 2.029, 8518., 1.995, 0.128, 7.8, "tests performed", 
  "", "", "", "", 37786., "", "", "", 8848., 66.67, 4.270563*^6, 232.128, 
  33.7, 2.345, 1.114, 65530.537, "", 132.235, 15.84, 2.7, 37., "", 2., 75.49, 
  0.806}, {"KWT", "Asia", "Kuwait", "2021-05-13", 289243., 1059., 1067.286, 
  1674., 5., 7.571, 67729.477, 247.977, 249.917, 391.986, 1.171, 1.773, 0.83, 
  "", "", "", "", "", "", "", "", 9040., 2.438929*^6, 571.102, 2.117, 8535., 
  1.999, 0.125, 8., "tests performed", "", "", "", "", 38000., "", "", "", 
  8898., 66.67, 4.270563*^6, 232.128, 33.7, 2.345, 1.114, 65530.537, "", 
  132.235, 15.84, 2.7, 37., "", 2., 75.49, 0.806}, 
 {"KWT", "Asia", "Kuwait", "2021-05-14", 290006., 763., 1003.571, 1681., 7., 
  7.571, 67908.142, 178.665, 234.997, 393.625, 1.639, 1.773, 0.83, "", "", 
  "", "", "", "", "", "", 7187., 2.446116*^6, 572.785, 1.683, 8190., 1.918, 
  0.123, 8.2, "tests performed", "", "", "", "", 38000., "", "", "", 8898., 
  66.67, 4.270563*^6, 232.128, 33.7, 2.345, 1.114, 65530.537, "", 132.235, 
  15.84, 2.7, 37., "", 2., 75.49, 0.806}, {"KWT", "Asia", "Kuwait", 
  "2021-05-15", 290801., 795., 960.714, 1687., 6., 7.429, 68094.3, 186.158, 
  224.962, 395.03, 1.405, 1.739, 0.85, "", "", "", "", "", "", "", "", 6991., 
  2.453107*^6, 574.422, 1.637, 8082., 1.892, 0.119, 8.4, "tests performed", 
  "", "", "", "", 38000., "", "", "", 8898., 66.67, 4.270563*^6, 232.128, 
  33.7, 2.345, 1.114, 65530.537, "", 132.235, 15.84, 2.7, 37., "", 2., 75.49, 
  0.806}, {"KWT", "Asia", "Kuwait", "2021-05-16", 291629., 828., 937.286, 
  1693., 6., 6.857, 68288.186, 193.885, 219.476, 396.435, 1.405, 1.606, 0.89, 
  "", "", "", "", "", "", "", "", 6996., 2.460103*^6, 576.061, 1.638, 8052., 
  1.885, 0.116, 8.6, "tests performed", 1.82*^6, "", "", "", 38000., 42.62, 
  "", "", 8898., 54.63, 4.270563*^6, 232.128, 33.7, 2.345, 1.114, 65530.537, 
  "", 132.235, 15.84, 2.7, 37., "", 2., 75.49, 0.806}, 
 {"KWT", "Asia", "Kuwait", "2021-05-17", 292490., 861., 920.571, 1696., 3., 
  6.286, 68489.799, 201.613, 215.562, 397.137, 0.702, 1.472, 0.92, "", "", 
  "", "", "", "", "", "", 7570., 2.467673*^6, 577.833, 1.773, 7961., 1.864, 
  0.116, 8.6, "tests performed", "", "", "", "", "", "", "", "", "", 54.63, 
  4.270563*^6, 232.128, 33.7, 2.345, 1.114, 65530.537, "", 132.235, 15.84, 
  2.7, 37., "", 2., 75.49, 0.806}, {"KWT", "Asia", "Kuwait", "2021-05-18", 
  293574., 1084., 910.714, 1701., 5., 5.857, 68743.629, 253.831, 213.254, 
  398.308, 1.171, 1.372, 0.97, "", "", "", "", "", "", "", "", 9635., 
  2.477308*^6, 580.089, 2.256, 8012., 1.876, 0.114, 8.8, "tests performed", 
  "", "", "", "", "", "", "", "", "", 54.63, 4.270563*^6, 232.128, 33.7, 
  2.345, 1.114, 65530.537, "", 132.235, 15.84, 2.7, 37., "", 2., 75.49, 
  0.806}, {"KWT", "Asia", "Kuwait", "2021-05-19", 294693., 1119., 929.857, 
  1703., 2., 4.857, 69005.656, 262.026, 217.736, 398.776, 0.468, 1.137, 1.02, 
  "", "", "", "", "", "", "", "", 9716., 2.487024*^6, 582.364, 2.275, 8162., 
  1.911, 0.114, 8.8, "tests performed", "", "", "", "", "", "", "", "", "", 
  54.63, 4.270563*^6, 232.128, 33.7, 2.345, 1.114, 65530.537, "", 132.235, 
  15.84, 2.7, 37., "", 2., 75.49, 0.806}, {"KWT", "Asia", "Kuwait", 
  "2021-05-20", 295861., 1168., 945.429, 1711., 8., 5.286, 69279.156, 273.5, 
  221.383, 400.65, 1.873, 1.238, 1.05, "", "", "", "", "", "", "", "", 
  10660., 2.497684*^6, 584.861, 2.496, 8394., 1.966, 0.113, 8.9, 
  "tests performed", "", "", "", "", "", "", "", "", "", 54.63, 4.270563*^6, 
  232.128, 33.7, 2.345, 1.114, 65530.537, "", 132.235, 15.84, 2.7, 37., "", 
  2., 75.49, 0.806}, {"KWT", "Asia", "Kuwait", "2021-05-21", 297206., 1345., 
  1028.571, 1719., 8., 5.429, 69594.103, 314.947, 240.851, 402.523, 1.873, 
  1.271, 1.08, "", "", "", "", "", "", "", "", 11314., 2.508998*^6, 587.51, 
  2.649, 8983., 2.103, 0.115, 8.7, "tests performed", "", "", "", "", "", "", 
  "", "", "", 54.63, 4.270563*^6, 232.128, 33.7, 2.345, 1.114, 65530.537, "", 
  132.235, 15.84, 2.7, 37., "", 2., 75.49, 0.806}, 
 {"KWT", "Asia", "Kuwait", "2021-05-22", 298223., 1017., 1060.286, 1724., 5., 
  5.286, 69832.245, 238.142, 248.278, 403.694, 1.171, 1.238, 1.08, "", "", 
  "", "", "", "", "", "", 8249., 2.517247*^6, 589.441, 1.932, 9163., 2.146, 
  0.116, 8.6, "tests performed", "", "", "", "", "", "", "", "", "", 54.63, 
  4.270563*^6, 232.128, 33.7, 2.345, 1.114, 65530.537, "", 132.235, 15.84, 
  2.7, 37., "", 2., 75.49, 0.806}, {"KWT", "Asia", "Kuwait", "2021-05-23", 
  299215., 992., 1083.714, 1734., 10., 5.857, 70064.532, 232.288, 253.764, 
  406.035, 2.342, 1.372, 1.08, "", "", "", "", "", "", "", "", 8396., 
  2.525643*^6, 591.408, 1.966, 9363., 2.192, 0.116, 8.6, "tests performed", 
  "", "", "", "", "", "", "", "", "", 54.63, 4.270563*^6, 232.128, 33.7, 
  2.345, 1.114, 65530.537, "", 132.235, 15.84, 2.7, 37., "", 2., 75.49, 
  0.806}, {"KWT", "Asia", "Kuwait", "2021-05-24", 300455., 1240., 1137.857, 
  1741., 7., 6.429, 70354.892, 290.36, 266.442, 407.675, 1.639, 1.505, 1.09, 
  "", "", "", "", "", "", "", "", 9386., 2.535029*^6, 593.605, 2.198, 9622., 
  2.253, 0.118, 8.5, "tests performed", "", "", "", "", "", "", "", "", "", 
  54.63, 4.270563*^6, 232.128, 33.7, 2.345, 1.114, 65530.537, "", 132.235, 
  15.84, 2.7, 37., "", 2., 75.49, 0.806}, {"KWT", "Asia", "Kuwait", 
  "2021-05-25", 301863., 1408., 1184.143, 1746., 5., 6.429, 70684.591, 
  329.699, 277.28, 408.845, 1.171, 1.505, 1.09, "", "", "", "", "", "", "", 
  "", 10812., 2.545841*^6, 596.137, 2.532, 9790., 2.292, 0.121, 8.3, 
  "tests performed", "", "", "", "", "", "", "", "", "", 54.63, 4.270563*^6, 
  232.128, 33.7, 2.345, 1.114, 65530.537, "", 132.235, 15.84, 2.7, 37., "", 
  2., 75.49, 0.806}, {"KWT", "Asia", "Kuwait", "2021-05-26", 303039., 1176., 
  1192.286, 1751., 5., 6.857, 70959.965, 275.374, 279.187, 410.016, 1.171, 
  1.606, 1.08, "", "", "", "", "", "", "", "", 10309., 2.55615*^6, 598.551, 
  2.414, 9875., 2.312, 0.121, 8.3, "tests performed", "", "", "", "", "", "", 
  "", "", "", 50.93, 4.270563*^6, 232.128, 33.7, 2.345, 1.114, 65530.537, "", 
  132.235, 15.84, 2.7, 37., "", 2., 75.49, 0.806}, 
 {"KWT", "Asia", "Kuwait", "2021-05-27", 304199., 1160., 1191.143, 1755., 4., 
  6.286, 71231.592, 271.627, 278.919, 410.953, 0.937, 1.472, 1.07, "", "", 
  "", "", "", "", "", "", 10774., 2.566924*^6, 601.074, 2.523, 9891., 2.316, 
  0.12, 8.3, "tests performed", "", "", "", "", "", "", "", "", "", 50.93, 
  4.270563*^6, 232.128, 33.7, 2.345, 1.114, 65530.537, "", 132.235, 15.84, 
  2.7, 37., "", 2., 75.49, 0.806}, {"KWT", "Asia", "Kuwait", "2021-05-28", 
  305583., 1384., 1196.714, 1760., 5., 5.857, 71555.671, 324.079, 280.224, 
  412.124, 1.171, 1.372, 1.08, "", "", "", "", "", "", "", "", 10927., 
  2.577851*^6, 603.633, 2.559, 9836., 2.303, 0.122, 8.2, "tests performed", 
  "", "", "", "", "", "", "", "", "", 50.93, 4.270563*^6, 232.128, 33.7, 
  2.345, 1.114, 65530.537, "", 132.235, 15.84, 2.7, 37., "", 2., 75.49, 
  0.806}, {"KWT", "Asia", "Kuwait", "2021-05-29", 306717., 1134., 1213.429, 
  1764., 4., 5.714, 71821.21, 265.539, 284.138, 413.06, 0.937, 1.338, 1.08, 
  "", "", "", "", "", "", "", "", 9729., 2.58758*^6, 605.911, 2.278, 10048., 
  2.353, 0.121, 8.3, "tests performed", "", "", "", "", "", "", "", "", "", 
  50.93, 4.270563*^6, 232.128, 33.7, 2.345, 1.114, 65530.537, "", 132.235, 
  15.84, 2.7, 37., "", 2., 75.49, 0.806}, {"KWT", "Asia", "Kuwait", 
  "2021-05-30", 307812., 1095., 1228.143, 1771., 7., 5.286, 72077.616, 
  256.406, 287.583, 414.699, 1.639, 1.238, 1.08, "", "", "", "", "", "", "", 
  "", 9227., 2.596807*^6, 608.071, 2.161, 10166., 2.38, 0.121, 8.3, 
  "tests performed", "", "", "", "", "", "", "", "", "", 50.93, 4.270563*^6, 
  232.128, 33.7, 2.345, 1.114, 65530.537, "", 132.235, 15.84, 2.7, 37., "", 
  2., 75.49, 0.806}, {"KWT", "Asia", "Kuwait", "2021-05-31", 309222., 1410., 
  1252.429, 1772., 1., 4.429, 72407.783, 330.167, 293.27, 414.934, 0.234, 
  1.037, 1.09, "", "", "", "", "", "", "", "", 10962., 2.607769*^6, 610.638, 
  2.567, 10391., 2.433, 0.121, 8.3, "tests performed", "", "", "", "", "", 
  "", "", "", "", 50.93, 4.270563*^6, 232.128, 33.7, 2.345, 1.114, 65530.537, 
  "", 132.235, 15.84, 2.7, 37., "", 2., 75.49, 0.806}, 
 {"KWT", "Asia", "Kuwait", "2021-06-01", 310501., 1279., 1234., 1775., 3., 
  4.143, 72707.275, 299.492, 288.955, 415.636, 0.702, 0.97, 1.08, "", "", "", 
  "", "", "", "", "", 10932., 2.618701*^6, 613.198, 2.56, 10409., 2.437, 
  0.119, 8.4, "tests performed", "", "", "", "", "", "", "", "", "", 50.93, 
  4.270563*^6, 232.128, 33.7, 2.345, 1.114, 65530.537, "", 132.235, 15.84, 
  2.7, 37., "", 2., 75.49, 0.806}, {"KWT", "Asia", "Kuwait", "2021-06-02", 
  311846., 1345., 1258.143, 1779., 4., 4., 73022.222, 314.947, 294.608, 
  416.573, 0.937, 0.937, 1.08, "", "", "", "", "", "", "", "", 10844., 
  2.629545*^6, 615.737, 2.539, 10485., 2.455, 0.12, 8.3, "tests performed", 
  "", "", "", "", "", "", "", "", "", 50.93, 4.270563*^6, 232.128, 33.7, 
  2.345, 1.114, 65530.537, "", 132.235, 15.84, 2.7, 37., "", 2., 75.49, 
  0.806}, {"KWT", "Asia", "Kuwait", "2021-06-03", 313289., 1443., 1298.571, 
  1783., 4., 4., 73360.117, 337.895, 304.075, 417.509, 0.937, 0.937, 1.09, 
  "", "", "", "", "", "", "", "", 11043., 2.640588*^6, 618.323, 2.586, 
  10523., 2.464, 0.123, 8.1, "tests performed", "", "", "", "", "", "", "", 
  "", "", 50.93, 4.270563*^6, 232.128, 33.7, 2.345, 1.114, 65530.537, "", 
  132.235, 15.84, 2.7, 37., "", 2., 75.49, 0.806}, 
 {"KWT", "Asia", "Kuwait", "2021-06-04", 314569., 1280., 1283.714, 1787., 4., 
  3.857, 73659.843, 299.726, 300.596, 418.446, 0.937, 0.903, 1.09, "", "", 
  "", "", "", "", "", "", 11064., 2.651652*^6, 620.914, 2.591, 10543., 2.469, 
  0.122, 8.2, "tests performed", "", "", "", "", "", "", "", "", "", 50.93, 
  4.270563*^6, 232.128, 33.7, 2.345, 1.114, 65530.537, "", 132.235, 15.84, 
  2.7, 37., "", 2., 75.49, 0.806}, {"KWT", "Asia", "Kuwait", "2021-06-05", 
  315900., 1331., 1311.857, 1794., 7., 4.286, 73971.511, 311.669, 307.186, 
  420.085, 1.639, 1.004, 1.1, "", "", "", "", "", "", "", "", 9350., 
  2.661002*^6, 623.103, 2.189, 10489., 2.456, 0.125, 8., "tests performed", 
  "", "", "", "", "", "", "", "", "", 50.93, 4.270563*^6, 232.128, 33.7, 
  2.345, 1.114, 65530.537, "", 132.235, 15.84, 2.7, 37., "", 2., 75.49, 
  0.806}, {"KWT", "Asia", "Kuwait", "2021-06-06", 317197., 1297., 1340.714, 
  1795., 1., 3.429, 74275.219, 303.707, 313.943, 420.319, 0.234, 0.803, 1.11, 
  "", "", "", "", "", "", "", "", 10011., 2.671013*^6, 625.448, 2.344, 
  10601., 2.482, 0.126, 7.9, "tests performed", "", "", "", "", "", "", "", 
  "", "", 50.93, 4.270563*^6, 232.128, 33.7, 2.345, 1.114, 65530.537, "", 
  132.235, 15.84, 2.7, 37., "", 2., 75.49, 0.806}, 
 {"KWT", "Asia", "Kuwait", "2021-06-07", 318676., 1479., 1350.571, 1798., 3., 
  3.714, 74621.543, 346.324, 316.251, 421.022, 0.702, 0.87, "", "", "", "", 
  "", "", "", "", "", 11911., 2.682924*^6, 628.237, 2.789, 10736., 2.514, 
  0.126, 7.9, "tests performed", "", "", "", "", "", "", "", "", "", 50.93, 
  4.270563*^6, 232.128, 33.7, 2.345, 1.114, 65530.537, "", 132.235, 15.84, 
  2.7, 37., "", 2., 75.49, 0.806}, {"KGZ", "Asia", "Kyrgyzstan", 
  "2020-03-18", 3., 3., "", "", "", "", 0.46, 0.46, "", "", "", "", "", "", 
  "", "", "", "", "", "", "", "", "", "", "", "", "", "", "", "", "", "", "", 
  "", "", "", "", "", "", 63.89, 6.524191*^6, 32.333, 26.3, 4.489, 2.882, 
  3393.474, 1.4, 436.362, 7.11, 3.6, 50.5, 89.22, 4.5, 71.45, 0.697}, 
 {"KGZ", "Asia", "Kyrgyzstan", "2020-03-19", 3., 0., "", "", "", "", 0.46, 
  0., "", "", "", "", "", "", "", "", "", "", "", "", "", "", "", "", "", "", 
  "", "", "", "", "", "", "", "", "", "", "", "", "", 63.89, 6.524191*^6, 
  32.333, 26.3, 4.489, 2.882, 3393.474, 1.4, 436.362, 7.11, 3.6, 50.5, 89.22, 
  4.5, 71.45, 0.697}, {"KGZ", "Asia", "Kyrgyzstan", "2020-03-20", 6., 3., "", 
  "", "", "", 0.92, 0.46, "", "", "", "", "", "", "", "", "", "", "", "", "", 
  "", "", "", "", "", "", "", "", "", "", "", "", "", "", "", "", "", "", 
  63.89, 6.524191*^6, 32.333, 26.3, 4.489, 2.882, 3393.474, 1.4, 436.362, 
  7.11, 3.6, 50.5, 89.22, 4.5, 71.45, 0.697}, {"KGZ", "Asia", "Kyrgyzstan", 
  "2020-03-21", 14., 8., "", "", "", "", 2.146, 1.226, "", "", "", "", "", 
  "", "", "", "", "", "", "", "", "", "", "", "", "", "", "", "", "", "", "", 
  "", "", "", "", "", "", "", 63.89, 6.524191*^6, 32.333, 26.3, 4.489, 2.882, 
  3393.474, 1.4, 436.362, 7.11, 3.6, 50.5, 89.22, 4.5, 71.45, 0.697}, 
 {"KGZ", "Asia", "Kyrgyzstan", "2020-03-22", 14., 0., "", "", "", "", 2.146, 
  0., "", "", "", "", "", "", "", "", "", "", "", "", "", "", "", "", "", "", 
  "", "", "", "", "", "", "", "", "", "", "", "", "", 69.44, 6.524191*^6, 
  32.333, 26.3, 4.489, 2.882, 3393.474, 1.4, 436.362, 7.11, 3.6, 50.5, 89.22, 
  4.5, 71.45, 0.697}, {"KGZ", "Asia", "Kyrgyzstan", "2020-03-23", 16., 2., 
  2.286, "", "", 0., 2.452, 0.307, 0.35, "", "", 0., "", "", "", "", "", "", 
  "", "", "", "", "", "", "", "", "", "", "", "", "", "", "", "", "", "", "", 
  "", "", 69.44, 6.524191*^6, 32.333, 26.3, 4.489, 2.882, 3393.474, 1.4, 
  436.362, 7.11, 3.6, 50.5, 89.22, 4.5, 71.45, 0.697}, 
 {"KGZ", "Asia", "Kyrgyzstan", "2020-03-24", 42., 26., 6., "", "", 0., 6.438, 
  3.985, 0.92, "", "", 0., "", "", "", "", "", "", "", "", "", "", "", "", 
  "", "", "", "", "", "", "", "", "", "", "", "", "", "", "", 69.44, 
  6.524191*^6, 32.333, 26.3, 4.489, 2.882, 3393.474, 1.4, 436.362, 7.11, 3.6, 
  50.5, 89.22, 4.5, 71.45, 0.697}, {"KGZ", "Asia", "Kyrgyzstan", 
  "2020-03-25", 44., 2., 5.857, "", "", 0., 6.744, 0.307, 0.898, "", "", 0., 
  "", "", "", "", "", "", "", "", "", "", "", "", "", "", "", "", "", "", "", 
  "", "", "", "", "", "", "", "", 92.13, 6.524191*^6, 32.333, 26.3, 4.489, 
  2.882, 3393.474, 1.4, 436.362, 7.11, 3.6, 50.5, 89.22, 4.5, 71.45, 0.697}, 
 {"KGZ", "Asia", "Kyrgyzstan", "2020-03-26", 44., 0., 5.857, "", "", 0., 
  6.744, 0., 0.898, "", "", 0., "", "", "", "", "", "", "", "", "", "", "", 
  "", "", "", "", "", "", "", "", "", "", "", "", "", "", "", "", 92.13, 
  6.524191*^6, 32.333, 26.3, 4.489, 2.882, 3393.474, 1.4, 436.362, 7.11, 3.6, 
  50.5, 89.22, 4.5, 71.45, 0.697}, {"KGZ", "Asia", "Kyrgyzstan", 
  "2020-03-27", 58., 14., 7.429, "", "", 0., 8.89, 2.146, 1.139, "", "", 0., 
  "", "", "", "", "", "", "", "", "", "", "", "", "", "", "", "", "", "", "", 
  "", "", "", "", "", "", "", "", 92.13, 6.524191*^6, 32.333, 26.3, 4.489, 
  2.882, 3393.474, 1.4, 436.362, 7.11, 3.6, 50.5, 89.22, 4.5, 71.45, 0.697}, 
 {"KGZ", "Asia", "Kyrgyzstan", "2020-03-28", 58., 0., 6.286, "", "", 0., 
  8.89, 0., 0.963, "", "", 0., "", "", "", "", "", "", "", "", "", "", "", 
  "", "", "", "", "", "", "", "", "", "", "", "", "", "", "", "", 92.13, 
  6.524191*^6, 32.333, 26.3, 4.489, 2.882, 3393.474, 1.4, 436.362, 7.11, 3.6, 
  50.5, 89.22, 4.5, 71.45, 0.697}, {"KGZ", "Asia", "Kyrgyzstan", 
  "2020-03-29", 84., 26., 10., "", "", 0., 12.875, 3.985, 1.533, "", "", 0., 
  "", "", "", "", "", "", "", "", "", "", "", "", "", "", "", "", "", "", "", 
  "", "", "", "", "", "", "", "", 92.13, 6.524191*^6, 32.333, 26.3, 4.489, 
  2.882, 3393.474, 1.4, 436.362, 7.11, 3.6, 50.5, 89.22, 4.5, 71.45, 0.697}, 
 {"KGZ", "Asia", "Kyrgyzstan", "2020-03-30", 94., 10., 11.143, "", "", 0., 
  14.408, 1.533, 1.708, "", "", 0., "", "", "", "", "", "", "", "", "", "", 
  "", "", "", "", "", "", "", "", "", "", "", "", "", "", "", "", "", 92.13, 
  6.524191*^6, 32.333, 26.3, 4.489, 2.882, 3393.474, 1.4, 436.362, 7.11, 3.6, 
  50.5, 89.22, 4.5, 71.45, 0.697}, {"KGZ", "Asia", "Kyrgyzstan", 
  "2020-03-31", 107., 13., 9.286, "", "", 0., 16.401, 1.993, 1.423, "", "", 
  0., "", "", "", "", "", "", "", "", "", "", "", "", "", "", "", "", "", "", 
  "", "", "", "", "", "", "", "", "", 92.13, 6.524191*^6, 32.333, 26.3, 
  4.489, 2.882, 3393.474, 1.4, 436.362, 7.11, 3.6, 50.5, 89.22, 4.5, 71.45, 
  0.697}, {"KGZ", "Asia", "Kyrgyzstan", "2020-04-01", 111., 4., 9.571, "", 
  "", 0., 17.014, 0.613, 1.467, "", "", 0., 1.27, "", "", "", "", "", "", "", 
  "", "", "", "", "", "", "", "", "", "", "", "", "", "", "", "", "", "", "", 
  92.13, 6.524191*^6, 32.333, 26.3, 4.489, 2.882, 3393.474, 1.4, 436.362, 
  7.11, 3.6, 50.5, 89.22, 4.5, 71.45, 0.697}, {"KGZ", "Asia", "Kyrgyzstan", 
  "2020-04-02", 116., 5., 10.286, "", "", 0., 17.78, 0.766, 1.577, "", "", 
  0., 1.27, "", "", "", "", "", "", "", "", "", "", "", "", "", "", "", "", 
  "", "", "", "", "", "", "", "", "", "", 92.13, 6.524191*^6, 32.333, 26.3, 
  4.489, 2.882, 3393.474, 1.4, 436.362, 7.11, 3.6, 50.5, 89.22, 4.5, 71.45, 
  0.697}, {"KGZ", "Asia", "Kyrgyzstan", "2020-04-03", 130., 14., 10.286, 1., 
  1., 0.143, 19.926, 2.146, 1.577, 0.153, 0.153, 0.022, 1.29, "", "", "", "", 
  "", "", "", "", "", "", "", "", "", "", "", "", "", "", "", "", "", "", "", 
  "", "", "", 92.13, 6.524191*^6, 32.333, 26.3, 4.489, 2.882, 3393.474, 1.4, 
  436.362, 7.11, 3.6, 50.5, 89.22, 4.5, 71.45, 0.697}, 
 {"KGZ", "Asia", "Kyrgyzstan", "2020-04-04", 144., 14., 12.286, 1., 0., 
  0.143, 22.072, 2.146, 1.883, 0.153, 0., 0.022, 1.3, "", "", "", "", "", "", 
  "", "", "", "", "", "", "", "", "", "", "", "", "", "", "", "", "", "", "", 
  "", 92.13, 6.524191*^6, 32.333, 26.3, 4.489, 2.882, 3393.474, 1.4, 436.362, 
  7.11, 3.6, 50.5, 89.22, 4.5, 71.45, 0.697}, {"KGZ", "Asia", "Kyrgyzstan", 
  "2020-04-05", 147., 3., 9., 1., 0., 0.143, 22.532, 0.46, 1.379, 0.153, 0., 
  0.022, 1.31, "", "", "", "", "", "", "", "", "", "", "", "", "", "", "", 
  "", "", "", "", "", "", "", "", "", "", "", 92.13, 6.524191*^6, 32.333, 
  26.3, 4.489, 2.882, 3393.474, 1.4, 436.362, 7.11, 3.6, 50.5, 89.22, 4.5, 
  71.45, 0.697}, {"KGZ", "Asia", "Kyrgyzstan", "2020-04-06", 216., 69., 
  17.429, 4., 3., 0.571, 33.108, 10.576, 2.671, 0.613, 0.46, 0.088, 1.33, "", 
  "", "", "", "", "", "", "", "", "", "", "", "", "", "", "", "", "", "", "", 
  "", "", "", "", "", "", 92.13, 6.524191*^6, 32.333, 26.3, 4.489, 2.882, 
  3393.474, 1.4, 436.362, 7.11, 3.6, 50.5, 89.22, 4.5, 71.45, 0.697}, 
 {"KGZ", "Asia", "Kyrgyzstan", "2020-04-07", 228., 12., 17.286, 4., 0., 
  0.571, 34.947, 1.839, 2.649, 0.613, 0., 0.088, 1.32, "", "", "", "", "", 
  "", "", "", "", "", "", "", "", "", "", "", "", "", "", "", "", "", "", "", 
  "", "", 92.13, 6.524191*^6, 32.333, 26.3, 4.489, 2.882, 3393.474, 1.4, 
  436.362, 7.11, 3.6, 50.5, 89.22, 4.5, 71.45, 0.697}, 
 {"KGZ", "Asia", "Kyrgyzstan", "2020-04-08", 270., 42., 22.714, 4., 0., 
  0.571, 41.384, 6.438, 3.482, 0.613, 0., 0.088, 1.31, "", "", "", "", "", 
  "", "", "", "", "", "", "", "", "", "", "", "", "", "", "", "", "", "", "", 
  "", "", 92.13, 6.524191*^6, 32.333, 26.3, 4.489, 2.882, 3393.474, 1.4, 
  436.362, 7.11, 3.6, 50.5, 89.22, 4.5, 71.45, 0.697}, 
 {"KGZ", "Asia", "Kyrgyzstan", "2020-04-09", 280., 10., 23.429, 4., 0., 
  0.571, 42.917, 1.533, 3.591, 0.613, 0., 0.088, 1.29, "", "", "", "", "", 
  "", "", "", "", "", "", "", "", "", "", "", "", "", "", "", "", "", "", "", 
  "", "", 92.13, 6.524191*^6, 32.333, 26.3, 4.489, 2.882, 3393.474, 1.4, 
  436.362, 7.11, 3.6, 50.5, 89.22, 4.5, 71.45, 0.697}, 
 {"KGZ", "Asia", "Kyrgyzstan", "2020-04-10", 298., 18., 24., 5., 1., 0.571, 
  45.676, 2.759, 3.679, 0.766, 0.153, 0.088, 1.27, "", "", "", "", "", "", 
  "", "", "", "", "", "", "", "", "", "", "", "", "", "", "", "", "", "", "", 
  "", 92.13, 6.524191*^6, 32.333, 26.3, 4.489, 2.882, 3393.474, 1.4, 436.362, 
  7.11, 3.6, 50.5, 89.22, 4.5, 71.45, 0.697}, {"KGZ", "Asia", "Kyrgyzstan", 
  "2020-04-11", 339., 41., 27.857, 5., 0., 0.571, 51.96, 6.284, 4.27, 0.766, 
  0., 0.088, 1.25, "", "", "", "", "", "", "", "", "", "", "", "", "", "", 
  "", "", "", "", "", "", "", "", "", "", "", "", 92.13, 6.524191*^6, 32.333, 
  26.3, 4.489, 2.882, 3393.474, 1.4, 436.362, 7.11, 3.6, 50.5, 89.22, 4.5, 
  71.45, 0.697}, {"KGZ", "Asia", "Kyrgyzstan", "2020-04-12", 377., 38., 
  32.857, 5., 0., 0.571, 57.785, 5.824, 5.036, 0.766, 0., 0.088, 1.23, "", 
  "", "", "", "", "", "", "", "", "", "", "", "", "", "", "", "", "", "", "", 
  "", "", "", "", "", "", 92.13, 6.524191*^6, 32.333, 26.3, 4.489, 2.882, 
  3393.474, 1.4, 436.362, 7.11, 3.6, 50.5, 89.22, 4.5, 71.45, 0.697}, 
 {"KGZ", "Asia", "Kyrgyzstan", "2020-04-13", 419., 42., 29., 5., 0., 0.143, 
  64.223, 6.438, 4.445, 0.766, 0., 0.022, 1.2, "", "", "", "", "", "", "", 
  "", "", "", "", "", "", "", "", "", "", "", "", "", "", "", "", "", "", "", 
  92.13, 6.524191*^6, 32.333, 26.3, 4.489, 2.882, 3393.474, 1.4, 436.362, 
  7.11, 3.6, 50.5, 89.22, 4.5, 71.45, 0.697}, {"KGZ", "Asia", "Kyrgyzstan", 
  "2020-04-14", 430., 11., 28.857, 5., 0., 0.143, 65.909, 1.686, 4.423, 
  0.766, 0., 0.022, 1.18, "", "", "", "", "", "", "", "", "", "", "", "", "", 
  "", "", "", "", "", "", "", "", "", "", "", "", "", 92.13, 6.524191*^6, 
  32.333, 26.3, 4.489, 2.882, 3393.474, 1.4, 436.362, 7.11, 3.6, 50.5, 89.22, 
  4.5, 71.45, 0.697}, {"KGZ", "Asia", "Kyrgyzstan", "2020-04-15", 449., 19., 
  25.571, 5., 0., 0.143, 68.821, 2.912, 3.919, 0.766, 0., 0.022, 1.16, "", 
  "", "", "", "", "", "", "", "", "", "", "", "", "", "", "", "", "", "", "", 
  "", "", "", "", "", "", 92.13, 6.524191*^6, 32.333, 26.3, 4.489, 2.882, 
  3393.474, 1.4, 436.362, 7.11, 3.6, 50.5, 89.22, 4.5, 71.45, 0.697}, 
 {"KGZ", "Asia", "Kyrgyzstan", "2020-04-16", 466., 17., 26.571, 5., 0., 
  0.143, 71.426, 2.606, 4.073, 0.766, 0., 0.022, 1.14, "", "", "", "", "", 
  "", "", "", "", "", "", "", "", "", "", "", "", "", "", "", "", "", "", "", 
  "", "", 92.13, 6.524191*^6, 32.333, 26.3, 4.489, 2.882, 3393.474, 1.4, 
  436.362, 7.11, 3.6, 50.5, 89.22, 4.5, 71.45, 0.697}, 
 {"KGZ", "Asia", "Kyrgyzstan", "2020-04-17", 489., 23., 27.286, 5., 0., 0., 
  74.952, 3.525, 4.182, 0.766, 0., 0., 1.13, "", "", "", "", "", "", "", "", 
  "", "", "", "", "", "", "", "", "", "", "", "", "", "", "", "", "", "", 
  92.13, 6.524191*^6, 32.333, 26.3, 4.489, 2.882, 3393.474, 1.4, 436.362, 
  7.11, 3.6, 50.5, 89.22, 4.5, 71.45, 0.697}, {"KGZ", "Asia", "Kyrgyzstan", 
  "2020-04-18", 506., 17., 23.857, 5., 0., 0., 77.558, 2.606, 3.657, 0.766, 
  0., 0., 1.11, "", "", "", "", "", "", "", "", "", "", "", "", "", "", "", 
  "", "", "", "", "", "", "", "", "", "", "", 92.13, 6.524191*^6, 32.333, 
  26.3, 4.489, 2.882, 3393.474, 1.4, 436.362, 7.11, 3.6, 50.5, 89.22, 4.5, 
  71.45, 0.697}, {"KGZ", "Asia", "Kyrgyzstan", "2020-04-19", 554., 48., 
  25.286, 5., 0., 0., 84.915, 7.357, 3.876, 0.766, 0., 0., 1.1, "", "", "", 
  "", "", "", "", "", "", "", "", "", "", "", "", "", "", "", "", "", "", "", 
  "", "", "", "", 92.13, 6.524191*^6, 32.333, 26.3, 4.489, 2.882, 3393.474, 
  1.4, 436.362, 7.11, 3.6, 50.5, 89.22, 4.5, 71.45, 0.697}, 
 {"KGZ", "Asia", "Kyrgyzstan", "2020-04-20", 568., 14., 21.286, 7., 2., 
  0.286, 87.061, 2.146, 3.263, 1.073, 0.307, 0.044, 1.08, "", "", "", "", "", 
  "", "", "", "", "", "", "", "", "", "", "", "", "", "", "", "", "", "", "", 
  "", "", 92.13, 6.524191*^6, 32.333, 26.3, 4.489, 2.882, 3393.474, 1.4, 
  436.362, 7.11, 3.6, 50.5, 89.22, 4.5, 71.45, 0.697}, 
 {"KGZ", "Asia", "Kyrgyzstan", "2020-04-21", 590., 22., 22.857, 7., 0., 
  0.286, 90.433, 3.372, 3.503, 1.073, 0., 0.044, 1.07, "", "", "", "", "", 
  "", "", "", "", "", "", "", "", "", "", "", "", "", "", "", "", "", "", "", 
  "", "", 92.13, 6.524191*^6, 32.333, 26.3, 4.489, 2.882, 3393.474, 1.4, 
  436.362, 7.11, 3.6, 50.5, 89.22, 4.5, 71.45, 0.697}, 
 {"KGZ", "Asia", "Kyrgyzstan", "2020-04-22", 612., 22., 23.286, 7., 0., 
  0.286, 93.805, 3.372, 3.569, 1.073, 0., 0.044, 1.06, "", "", "", "", "", 
  "", "", "", "", "", "", "", "", "", "", "", "", "", "", "", "", "", "", "", 
  "", "", 92.13, 6.524191*^6, 32.333, 26.3, 4.489, 2.882, 3393.474, 1.4, 
  436.362, 7.11, 3.6, 50.5, 89.22, 4.5, 71.45, 0.697}, 
 {"KGZ", "Asia", "Kyrgyzstan", "2020-04-23", 631., 19., 23.571, 8., 1., 
  0.429, 96.717, 2.912, 3.613, 1.226, 0.153, 0.066, 1.06, "", "", "", "", "", 
  "", "", "", "", "", "", "", "", "", "", "", "", "", "", "", "", "", "", "", 
  "", "", 92.13, 6.524191*^6, 32.333, 26.3, 4.489, 2.882, 3393.474, 1.4, 
  436.362, 7.11, 3.6, 50.5, 89.22, 4.5, 71.45, 0.697}, 
 {"KGZ", "Asia", "Kyrgyzstan", "2020-04-24", 665., 34., 25.143, 8., 0., 
  0.429, 101.928, 5.211, 3.854, 1.226, 0., 0.066, 1.05, "", "", "", "", "", 
  "", "", "", "", "", "", "", "", "", "", "", "", "", "", "", "", "", "", "", 
  "", "", 92.13, 6.524191*^6, 32.333, 26.3, 4.489, 2.882, 3393.474, 1.4, 
  436.362, 7.11, 3.6, 50.5, 89.22, 4.5, 71.45, 0.697}, 
 {"KGZ", "Asia", "Kyrgyzstan", "2020-04-25", 665., 0., 22.714, 8., 0., 0.429, 
  101.928, 0., 3.482, 1.226, 0., 0.066, 1.03, "", "", "", "", "", "", "", "", 
  "", "", "", "", "", "", "", "", "", "", "", "", "", "", "", "", "", "", 
  92.13, 6.524191*^6, 32.333, 26.3, 4.489, 2.882, 3393.474, 1.4, 436.362, 
  7.11, 3.6, 50.5, 89.22, 4.5, 71.45, 0.697}, {"KGZ", "Asia", "Kyrgyzstan", 
  "2020-04-26", 682., 17., 18.286, 8., 0., 0.429, 104.534, 2.606, 2.803, 
  1.226, 0., 0.066, 1.03, "", "", "", "", "", "", "", "", "", "", "", "", "", 
  "", "", "", "", "", "", "", "", "", "", "", "", "", 92.13, 6.524191*^6, 
  32.333, 26.3, 4.489, 2.882, 3393.474, 1.4, 436.362, 7.11, 3.6, 50.5, 89.22, 
  4.5, 71.45, 0.697}, {"KGZ", "Asia", "Kyrgyzstan", "2020-04-27", 695., 13., 
  18.143, 8., 0., 0.143, 106.527, 1.993, 2.781, 1.226, 0., 0.022, 1.03, "", 
  "", "", "", "", "", "", "", "", "", "", "", "", "", "", "", "", "", "", "", 
  "", "", "", "", "", "", 92.13, 6.524191*^6, 32.333, 26.3, 4.489, 2.882, 
  3393.474, 1.4, 436.362, 7.11, 3.6, 50.5, 89.22, 4.5, 71.45, 0.697}, 
 {"KGZ", "Asia", "Kyrgyzstan", "2020-04-28", 708., 13., 16.857, 8., 0., 
  0.143, 108.519, 1.993, 2.584, 1.226, 0., 0.022, 1.04, "", "", "", "", "", 
  "", "", "", "", "", "", "", "", "", "", "", "", "", "", "", "", "", "", "", 
  "", "", 92.13, 6.524191*^6, 32.333, 26.3, 4.489, 2.882, 3393.474, 1.4, 
  436.362, 7.11, 3.6, 50.5, 89.22, 4.5, 71.45, 0.697}, 
 {"KGZ", "Asia", "Kyrgyzstan", "2020-04-29", 729., 21., 16.714, 8., 0., 
  0.143, 111.738, 3.219, 2.562, 1.226, 0., 0.022, 1.05, "", "", "", "", "", 
  "", "", "", "", "", "", "", "", "", "", "", "", "", "", "", "", "", "", "", 
  "", "", 92.13, 6.524191*^6, 32.333, 26.3, 4.489, 2.882, 3393.474, 1.4, 
  436.362, 7.11, 3.6, 50.5, 89.22, 4.5, 71.45, 0.697}, 
 {"KGZ", "Asia", "Kyrgyzstan", "2020-04-30", 746., 17., 16.429, 8., 0., 0., 
  114.344, 2.606, 2.518, 1.226, 0., 0., 1.06, "", "", "", "", "", "", "", "", 
  "", "", "", "", "", "", "", "", "", "", "", "", "", "", "", "", "", "", 
  88.43, 6.524191*^6, 32.333, 26.3, 4.489, 2.882, 3393.474, 1.4, 436.362, 
  7.11, 3.6, 50.5, 89.22, 4.5, 71.45, 0.697}, {"KGZ", "Asia", "Kyrgyzstan", 
  "2020-05-01", 756., 10., 13., 8., 0., 0., 115.876, 1.533, 1.993, 1.226, 0., 
  0., 1.07, "", "", "", "", "", "", "", "", "", "", "", "", "", "", "", "", 
  "", "", "", "", "", "", "", "", "", "", 88.43, 6.524191*^6, 32.333, 26.3, 
  4.489, 2.882, 3393.474, 1.4, 436.362, 7.11, 3.6, 50.5, 89.22, 4.5, 71.45, 
  0.697}, {"KGZ", "Asia", "Kyrgyzstan", "2020-05-02", 769., 13., 14.857, 8., 
  0., 0., 117.869, 1.993, 2.277, 1.226, 0., 0., 1.09, "", "", "", "", "", "", 
  "", "", "", "", "", "", "", "", "", "", "", "", "", "", "", "", "", "", "", 
  "", 88.43, 6.524191*^6, 32.333, 26.3, 4.489, 2.882, 3393.474, 1.4, 436.362, 
  7.11, 3.6, 50.5, 89.22, 4.5, 71.45, 0.697}, {"KGZ", "Asia", "Kyrgyzstan", 
  "2020-05-03", 795., 26., 16.143, 10., 2., 0.286, 121.854, 3.985, 2.474, 
  1.533, 0.307, 0.044, 1.1, "", "", "", "", "", "", "", "", "", "", "", "", 
  "", "", "", "", "", "", "", "", "", "", "", "", "", "", 88.43, 6.524191*^6, 
  32.333, 26.3, 4.489, 2.882, 3393.474, 1.4, 436.362, 7.11, 3.6, 50.5, 89.22, 
  4.5, 71.45, 0.697}, {"KGZ", "Asia", "Kyrgyzstan", "2020-05-04", 830., 35., 
  19.286, 10., 0., 0.286, 127.219, 5.365, 2.956, 1.533, 0., 0.044, 1.12, "", 
  "", "", "", "", "", "", "", "", "", "", "", "", "", "", "", "", "", "", "", 
  "", "", "", "", "", "", 85.65, 6.524191*^6, 32.333, 26.3, 4.489, 2.882, 
  3393.474, 1.4, 436.362, 7.11, 3.6, 50.5, 89.22, 4.5, 71.45, 0.697}, 
 {"KGZ", "Asia", "Kyrgyzstan", "2020-05-05", 843., 13., 19.286, 11., 1., 
  0.429, 129.211, 1.993, 2.956, 1.686, 0.153, 0.066, 1.13, "", "", "", "", 
  "", "", "", "", "", "", "", "", "", "", "", "", "", "", "", "", "", "", "", 
  "", "", "", 85.65, 6.524191*^6, 32.333, 26.3, 4.489, 2.882, 3393.474, 1.4, 
  436.362, 7.11, 3.6, 50.5, 89.22, 4.5, 71.45, 0.697}, 
 {"KGZ", "Asia", "Kyrgyzstan", "2020-05-06", 871., 28., 20.286, 12., 1., 
  0.571, 133.503, 4.292, 3.109, 1.839, 0.153, 0.088, 1.15, "", "", "", "", 
  "", "", "", "", "", "", "", "", "", "", "", "", "", "", "", "", "", "", "", 
  "", "", "", 85.65, 6.524191*^6, 32.333, 26.3, 4.489, 2.882, 3393.474, 1.4, 
  436.362, 7.11, 3.6, 50.5, 89.22, 4.5, 71.45, 0.697}, 
 {"KGZ", "Asia", "Kyrgyzstan", "2020-05-07", 895., 24., 21.286, 12., 0., 
  0.571, 137.182, 3.679, 3.263, 1.839, 0., 0.088, 1.15, "", "", "", "", "", 
  "", "", "", "", "", "", "", "", "", "", "", "", "", "", "", "", "", "", "", 
  "", "", 85.65, 6.524191*^6, 32.333, 26.3, 4.489, 2.882, 3393.474, 1.4, 
  436.362, 7.11, 3.6, 50.5, 89.22, 4.5, 71.45, 0.697}, 
 {"KGZ", "Asia", "Kyrgyzstan", "2020-05-08", 906., 11., 21.429, 12., 0., 
  0.571, 138.868, 1.686, 3.284, 1.839, 0., 0.088, 1.16, "", "", "", "", "", 
  "", "", "", "", "", "", "", "", "", "", "", "", "", "", "", "", "", "", "", 
  "", "", 85.65, 6.524191*^6, 32.333, 26.3, 4.489, 2.882, 3393.474, 1.4, 
  436.362, 7.11, 3.6, 50.5, 89.22, 4.5, 71.45, 0.697}, 
 {"KGZ", "Asia", "Kyrgyzstan", "2020-05-09", 931., 25., 23.143, 12., 0., 
  0.571, 142.7, 3.832, 3.547, 1.839, 0., 0.088, 1.18, "", "", "", "", "", "", 
  "", "", "", "", "", "", "", "", "", "", "", "", "", "", "", "", "", "", "", 
  "", 85.65, 6.524191*^6, 32.333, 26.3, 4.489, 2.882, 3393.474, 1.4, 436.362, 
  7.11, 3.6, 50.5, 89.22, 4.5, 71.45, 0.697}, {"KGZ", "Asia", "Kyrgyzstan", 
  "2020-05-10", 1002., 71., 29.571, 12., 0., 0.286, 153.582, 10.883, 4.533, 
  1.839, 0., 0.044, 1.18, "", "", "", "", "", "", "", "", "", "", "", "", "", 
  "", "", "", "", "", "", "", "", "", "", "", "", "", 85.65, 6.524191*^6, 
  32.333, 26.3, 4.489, 2.882, 3393.474, 1.4, 436.362, 7.11, 3.6, 50.5, 89.22, 
  4.5, 71.45, 0.697}, {"KGZ", "Asia", "Kyrgyzstan", "2020-05-11", 1016., 14., 
  26.571, 12., 0., 0.286, 155.728, 2.146, 4.073, 1.839, 0., 0.044, 1.17, "", 
  "", "", "", "", "", "", "", "", "", "", "", "", "", "", "", "", "", "", "", 
  "", "", "", "", "", "", 81.94, 6.524191*^6, 32.333, 26.3, 4.489, 2.882, 
  3393.474, 1.4, 436.362, 7.11, 3.6, 50.5, 89.22, 4.5, 71.45, 0.697}, 
 {"KGZ", "Asia", "Kyrgyzstan", "2020-05-12", 1037., 21., 27.714, 12., 0., 
  0.143, 158.947, 3.219, 4.248, 1.839, 0., 0.022, 1.17, "", "", "", "", "", 
  "", "", "", "", "", "", "", "", "", "", "", "", "", "", "", "", "", "", "", 
  "", "", 81.94, 6.524191*^6, 32.333, 26.3, 4.489, 2.882, 3393.474, 1.4, 
  436.362, 7.11, 3.6, 50.5, 89.22, 4.5, 71.45, 0.697}, 
 {"KGZ", "Asia", "Kyrgyzstan", "2020-05-13", 1044., 7., 24.714, 12., 0., 0., 
  160.02, 1.073, 3.788, 1.839, 0., 0., 1.18, "", "", "", "", "", "", "", "", 
  "", "", "", "", "", "", "", "", "", "", "", "", "", "", "", "", "", "", 
  81.94, 6.524191*^6, 32.333, 26.3, 4.489, 2.882, 3393.474, 1.4, 436.362, 
  7.11, 3.6, 50.5, 89.22, 4.5, 71.45, 0.697}, {"KGZ", "Asia", "Kyrgyzstan", 
  "2020-05-14", 1082., 38., 26.714, 12., 0., 0., 165.844, 5.824, 4.095, 
  1.839, 0., 0., 1.19, "", "", "", "", "", "", "", "", "", "", "", "", "", 
  "", "", "", "", "", "", "", "", "", "", "", "", "", 81.94, 6.524191*^6, 
  32.333, 26.3, 4.489, 2.882, 3393.474, 1.4, 436.362, 7.11, 3.6, 50.5, 89.22, 
  4.5, 71.45, 0.697}, {"KGZ", "Asia", "Kyrgyzstan", "2020-05-15", 1111., 29., 
  29.286, 14., 2., 0.286, 170.289, 4.445, 4.489, 2.146, 0.307, 0.044, 1.19, 
  "", "", "", "", "", "", "", "", "", "", "", "", "", "", "", "", "", "", "", 
  "", "", "", "", "", "", "", 81.94, 6.524191*^6, 32.333, 26.3, 4.489, 2.882, 
  3393.474, 1.4, 436.362, 7.11, 3.6, 50.5, 89.22, 4.5, 71.45, 0.697}, 
 {"KGZ", "Asia", "Kyrgyzstan", "2020-05-16", 1117., 6., 26.571, 14., 0., 
  0.286, 171.209, 0.92, 4.073, 2.146, 0., 0.044, 1.2, "", "", "", "", "", "", 
  "", "", "", "", "", "", "", "", "", "", "", "", "", "", "", "", "", "", "", 
  "", 84.72, 6.524191*^6, 32.333, 26.3, 4.489, 2.882, 3393.474, 1.4, 436.362, 
  7.11, 3.6, 50.5, 89.22, 4.5, 71.45, 0.697}, {"KGZ", "Asia", "Kyrgyzstan", 
  "2020-05-17", 1138., 21., 19.429, 14., 0., 0.286, 174.428, 3.219, 2.978, 
  2.146, 0., 0.044, 1.21, "", "", "", "", "", "", "", "", "", "", "", "", "", 
  "", "", "", "", "", "", "", "", "", "", "", "", "", 84.72, 6.524191*^6, 
  32.333, 26.3, 4.489, 2.882, 3393.474, 1.4, 436.362, 7.11, 3.6, 50.5, 89.22, 
  4.5, 71.45, 0.697}, {"KGZ", "Asia", "Kyrgyzstan", "2020-05-18", 1216., 78., 
  28.571, 14., 0., 0.286, 186.383, 11.956, 4.379, 2.146, 0., 0.044, 1.22, "", 
  "", "", "", "", "", "", "", "", "", "", "", "", "", "", "", "", "", "", "", 
  "", "", "", "", "", "", 84.72, 6.524191*^6, 32.333, 26.3, 4.489, 2.882, 
  3393.474, 1.4, 436.362, 7.11, 3.6, 50.5, 89.22, 4.5, 71.45, 0.697}, 
 {"KGZ", "Asia", "Kyrgyzstan", "2020-05-19", 1243., 27., 29.429, 14., 0., 
  0.286, 190.522, 4.138, 4.511, 2.146, 0., 0.044, 1.22, "", "", "", "", "", 
  "", "", "", "", "", "", "", "", "", "", "", "", "", "", "", "", "", "", "", 
  "", "", 84.72, 6.524191*^6, 32.333, 26.3, 4.489, 2.882, 3393.474, 1.4, 
  436.362, 7.11, 3.6, 50.5, 89.22, 4.5, 71.45, 0.697}, 
 {"KGZ", "Asia", "Kyrgyzstan", "2020-05-20", 1270., 27., 32.286, 14., 0., 
  0.286, 194.66, 4.138, 4.949, 2.146, 0., 0.044, 1.22, "", "", "", "", "", 
  "", "", "", "", "", "", "", "", "", "", "", "", "", "", "", "", "", "", "", 
  "", "", 84.72, 6.524191*^6, 32.333, 26.3, 4.489, 2.882, 3393.474, 1.4, 
  436.362, 7.11, 3.6, 50.5, 89.22, 4.5, 71.45, 0.697}, 
 {"KGZ", "Asia", "Kyrgyzstan", "2020-05-21", 1313., 43., 33., 14., 0., 0.286, 
  201.251, 6.591, 5.058, 2.146, 0., 0.044, 1.22, "", "", "", "", "", "", "", 
  "", "", "", "", "", "", "", "", "", "", "", "", "", "", "", "", "", "", "", 
  84.72, 6.524191*^6, 32.333, 26.3, 4.489, 2.882, 3393.474, 1.4, 436.362, 
  7.11, 3.6, 50.5, 89.22, 4.5, 71.45, 0.697}, {"KGZ", "Asia", "Kyrgyzstan", 
  "2020-05-22", 1350., 37., 34.143, 14., 0., 0., 206.922, 5.671, 5.233, 
  2.146, 0., 0., 1.22, "", "", "", "", "", "", "", "", "", "", "", "", "", 
  "", "", "", "", "", "", "", "", "", "", "", "", "", 84.72, 6.524191*^6, 
  32.333, 26.3, 4.489, 2.882, 3393.474, 1.4, 436.362, 7.11, 3.6, 50.5, 89.22, 
  4.5, 71.45, 0.697}, {"KGZ", "Asia", "Kyrgyzstan", "2020-05-23", 1365., 15., 
  35.429, 14., 0., 0., 209.221, 2.299, 5.43, 2.146, 0., 0., 1.21, "", "", "", 
  "", "", "", "", "", "", "", "", "", "", "", "", "", "", "", "", "", "", "", 
  "", "", "", "", 84.72, 6.524191*^6, 32.333, 26.3, 4.489, 2.882, 3393.474, 
  1.4, 436.362, 7.11, 3.6, 50.5, 89.22, 4.5, 71.45, 0.697}, 
 {"KGZ", "Asia", "Kyrgyzstan", "2020-05-24", 1403., 38., 37.857, 14., 0., 0., 
  215.046, 5.824, 5.803, 2.146, 0., 0., 1.22, "", "", "", "", "", "", "", "", 
  "", "", "", "", "", "", "", "", "", "", "", "", "", "", "", "", "", "", 
  79.17, 6.524191*^6, 32.333, 26.3, 4.489, 2.882, 3393.474, 1.4, 436.362, 
  7.11, 3.6, 50.5, 89.22, 4.5, 71.45, 0.697}, {"KGZ", "Asia", "Kyrgyzstan", 
  "2020-05-25", 1433., 30., 31., 16., 2., 0.286, 219.644, 4.598, 4.752, 
  2.452, 0.307, 0.044, 1.22, "", "", "", "", "", "", "", "", "", "", "", "", 
  "", "", "", "", "", "", "", "", "", "", "", "", "", "", 79.17, 6.524191*^6, 
  32.333, 26.3, 4.489, 2.882, 3393.474, 1.4, 436.362, 7.11, 3.6, 50.5, 89.22, 
  4.5, 71.45, 0.697}, {"KGZ", "Asia", "Kyrgyzstan", "2020-05-26", 1468., 35., 
  32.143, 16., 0., 0.286, 225.009, 5.365, 4.927, 2.452, 0., 0.044, 1.23, "", 
  "", "", "", "", "", "", "", "", "", "", "", "", "", "", "", "", "", "", "", 
  "", "", "", "", "", "", 79.17, 6.524191*^6, 32.333, 26.3, 4.489, 2.882, 
  3393.474, 1.4, 436.362, 7.11, 3.6, 50.5, 89.22, 4.5, 71.45, 0.697}, 
 {"KGZ", "Asia", "Kyrgyzstan", "2020-05-27", 1520., 52., 35.714, 16., 0., 
  0.286, 232.979, 7.97, 5.474, 2.452, 0., 0.044, 1.24, "", "", "", "", "", 
  "", "", "", "", "", "", "", "", "", "", "", "", "", "", "", "", "", "", "", 
  "", "", 79.17, 6.524191*^6, 32.333, 26.3, 4.489, 2.882, 3393.474, 1.4, 
  436.362, 7.11, 3.6, 50.5, 89.22, 4.5, 71.45, 0.697}, 
 {"KGZ", "Asia", "Kyrgyzstan", "2020-05-28", 1594., 74., 40.143, 16., 0., 
  0.286, 244.321, 11.342, 6.153, 2.452, 0., 0.044, 1.25, "", "", "", "", "", 
  "", "", "", "", "", "", "", "", "", "", "", "", "", "", "", "", "", "", "", 
  "", "", 79.17, 6.524191*^6, 32.333, 26.3, 4.489, 2.882, 3393.474, 1.4, 
  436.362, 7.11, 3.6, 50.5, 89.22, 4.5, 71.45, 0.697}, 
 {"KGZ", "Asia", "Kyrgyzstan", "2020-05-29", 1662., 68., 44.571, 16., 0., 
  0.286, 254.744, 10.423, 6.832, 2.452, 0., 0.044, 1.24, "", "", "", "", "", 
  "", "", "", "", "", "", "", "", "", "", "", "", "", "", "", "", "", "", "", 
  "", "", 79.17, 6.524191*^6, 32.333, 26.3, 4.489, 2.882, 3393.474, 1.4, 
  436.362, 7.11, 3.6, 50.5, 89.22, 4.5, 71.45, 0.697}, 
 {"KGZ", "Asia", "Kyrgyzstan", "2020-05-30", 1722., 60., 51., 16., 0., 0.286, 
  263.941, 9.197, 7.817, 2.452, 0., 0.044, 1.23, "", "", "", "", "", "", "", 
  "", "", "", "", "", "", "", "", "", "", "", "", "", "", "", "", "", "", "", 
  79.17, 6.524191*^6, 32.333, 26.3, 4.489, 2.882, 3393.474, 1.4, 436.362, 
  7.11, 3.6, 50.5, 89.22, 4.5, 71.45, 0.697}, {"KGZ", "Asia", "Kyrgyzstan", 
  "2020-05-31", 1748., 26., 49.286, 16., 0., 0.286, 267.926, 3.985, 7.554, 
  2.452, 0., 0.044, 1.22, "", "", "", "", "", "", "", "", "", "", "", "", "", 
  "", "", "", "", "", "", "", "", "", "", "", "", "", 79.17, 6.524191*^6, 
  32.333, 26.3, 4.489, 2.882, 3393.474, 1.4, 436.362, 7.11, 3.6, 50.5, 89.22, 
  4.5, 71.45, 0.697}, {"KGZ", "Asia", "Kyrgyzstan", "2020-06-01", 1817., 69., 
  54.857, 16., 0., 0., 278.502, 10.576, 8.408, 2.452, 0., 0., 1.21, "", "", 
  "", "", "", "", "", "", "", "", "", "", "", "", "", "", "", "", "", "", "", 
  "", "", "", "", "", 79.17, 6.524191*^6, 32.333, 26.3, 4.489, 2.882, 
  3393.474, 1.4, 436.362, 7.11, 3.6, 50.5, 89.22, 4.5, 71.45, 0.697}, 
 {"KGZ", "Asia", "Kyrgyzstan", "2020-06-02", 1845., 28., 53.857, 17., 1., 
  0.143, 282.794, 4.292, 8.255, 2.606, 0.153, 0.022, 1.2, "", "", "", "", "", 
  "", "", "", "", "", "", "", "", "", "", "", "", "", "", "", "", "", "", "", 
  "", "", 79.17, 6.524191*^6, 32.333, 26.3, 4.489, 2.882, 3393.474, 1.4, 
  436.362, 7.11, 3.6, 50.5, 89.22, 4.5, 71.45, 0.697}, 
 {"KGZ", "Asia", "Kyrgyzstan", "2020-06-03", 1871., 26., 50.143, 20., 3., 
  0.571, 286.779, 3.985, 7.686, 3.066, 0.46, 0.088, 1.2, "", "", "", "", "", 
  "", "", "", "", "", "", "", "", "", "", "", "", "", "", "", "", "", "", "", 
  "", "", 76.39, 6.524191*^6, 32.333, 26.3, 4.489, 2.882, 3393.474, 1.4, 
  436.362, 7.11, 3.6, 50.5, 89.22, 4.5, 71.45, 0.697}, 
 {"KGZ", "Asia", "Kyrgyzstan", "2020-06-04", 1899., 28., 43.571, 20., 0., 
  0.571, 291.071, 4.292, 6.678, 3.066, 0., 0.088, 1.21, "", "", "", "", "", 
  "", "", "", "", "", "", "", "", "", "", "", "", "", "", "", "", "", "", "", 
  "", "", 76.39, 6.524191*^6, 32.333, 26.3, 4.489, 2.882, 3393.474, 1.4, 
  436.362, 7.11, 3.6, 50.5, 89.22, 4.5, 71.45, 0.697}, 
 {"KGZ", "Asia", "Kyrgyzstan", "2020-06-05", 1936., 37., 39.143, 22., 2., 
  0.857, 296.742, 5.671, 6., 3.372, 0.307, 0.131, 1.22, "", "", "", "", "", 
  "", "", "", "", "", "", "", "", "", "", "", "", "", "", "", "", "", "", "", 
  "", "", 76.39, 6.524191*^6, 32.333, 26.3, 4.489, 2.882, 3393.474, 1.4, 
  436.362, 7.11, 3.6, 50.5, 89.22, 4.5, 71.45, 0.697}, 
 {"KGZ", "Asia", "Kyrgyzstan", "2020-06-06", 1974., 38., 36., 22., 0., 0.857, 
  302.566, 5.824, 5.518, 3.372, 0., 0.131, 1.23, "", "", "", "", "", "", "", 
  "", "", "", "", "", "", "", "", "", "", "", "", "", "", "", "", "", "", "", 
  76.39, 6.524191*^6, 32.333, 26.3, 4.489, 2.882, 3393.474, 1.4, 436.362, 
  7.11, 3.6, 50.5, 89.22, 4.5, 71.45, 0.697}, {"KGZ", "Asia", "Kyrgyzstan", 
  "2020-06-07", 2007., 33., 37., 22., 0., 0.857, 307.624, 5.058, 5.671, 
  3.372, 0., 0.131, 1.24, "", "", "", "", "", "", "", "", "", "", "", "", "", 
  "", "", "", "", "", "", "", "", "", "", "", "", "", 76.39, 6.524191*^6, 
  32.333, 26.3, 4.489, 2.882, 3393.474, 1.4, 436.362, 7.11, 3.6, 50.5, 89.22, 
  4.5, 71.45, 0.697}, {"KGZ", "Asia", "Kyrgyzstan", "2020-06-08", 2032., 25., 
  30.714, 23., 1., 1., 311.456, 3.832, 4.708, 3.525, 0.153, 0.153, 1.27, "", 
  "", "", "", "", "", "", "", "", "", "", "", "", "", "", "", "", "", "", "", 
  "", "", "", "", "", "", 76.39, 6.524191*^6, 32.333, 26.3, 4.489, 2.882, 
  3393.474, 1.4, 436.362, 7.11, 3.6, 50.5, 89.22, 4.5, 71.45, 0.697}, 
 {"KGZ", "Asia", "Kyrgyzstan", "2020-06-09", 2055., 23., 30., 24., 1., 1., 
  314.982, 3.525, 4.598, 3.679, 0.153, 0.153, 1.3, "", "", "", "", "", "", 
  "", "", "", "", "", "", "", "", "", "", "", "", "", "", "", "", "", "", "", 
  "", 76.39, 6.524191*^6, 32.333, 26.3, 4.489, 2.882, 3393.474, 1.4, 436.362, 
  7.11, 3.6, 50.5, 89.22, 4.5, 71.45, 0.697}, {"KGZ", "Asia", "Kyrgyzstan", 
  "2020-06-10", 2093., 38., 31.714, 26., 2., 0.857, 320.806, 5.824, 4.861, 
  3.985, 0.307, 0.131, 1.33, "", "", "", "", "", "", "", "", "", "", "", "", 
  "", "", "", "", "", "", "", "", "", "", "", "", "", "", 76.39, 6.524191*^6, 
  32.333, 26.3, 4.489, 2.882, 3393.474, 1.4, 436.362, 7.11, 3.6, 50.5, 89.22, 
  4.5, 71.45, 0.697}, {"KGZ", "Asia", "Kyrgyzstan", "2020-06-11", 2166., 73., 
  38.143, 26., 0., 0.857, 331.995, 11.189, 5.846, 3.985, 0., 0.131, 1.37, "", 
  "", "", "", "", "", "", "", "", "", "", "", "", "", "", "", "", "", "", "", 
  "", "", "", "", "", "", 76.39, 6.524191*^6, 32.333, 26.3, 4.489, 2.882, 
  3393.474, 1.4, 436.362, 7.11, 3.6, 50.5, 89.22, 4.5, 71.45, 0.697}, 
 {"KGZ", "Asia", "Kyrgyzstan", "2020-06-12", 2166., 0., 32.857, 26., 0., 
  0.571, 331.995, 0., 5.036, 3.985, 0., 0.088, 1.4, "", "", "", "", "", "", 
  "", "", "", "", "", "", "", "", "", "", "", "", "", "", "", "", "", "", "", 
  "", 76.39, 6.524191*^6, 32.333, 26.3, 4.489, 2.882, 3393.474, 1.4, 436.362, 
  7.11, 3.6, 50.5, 89.22, 4.5, 71.45, 0.697}, {"KGZ", "Asia", "Kyrgyzstan", 
  "2020-06-13", 2207., 41., 33.286, 27., 1., 0.714, 338.279, 6.284, 5.102, 
  4.138, 0.153, 0.109, 1.45, "", "", "", "", "", "", "", "", "", "", "", "", 
  "", "", "", "", "", "", "", "", "", "", "", "", "", "", 76.39, 6.524191*^6, 
  32.333, 26.3, 4.489, 2.882, 3393.474, 1.4, 436.362, 7.11, 3.6, 50.5, 89.22, 
  4.5, 71.45, 0.697}, {"KGZ", "Asia", "Kyrgyzstan", "2020-06-14", 2285., 78., 
  39.714, 27., 0., 0.714, 350.235, 11.956, 6.087, 4.138, 0., 0.109, 1.49, "", 
  "", "", "", "", "", "", "", "", "", "", "", "", "", "", "", "", "", "", "", 
  "", "", "", "", "", "", 76.39, 6.524191*^6, 32.333, 26.3, 4.489, 2.882, 
  3393.474, 1.4, 436.362, 7.11, 3.6, 50.5, 89.22, 4.5, 71.45, 0.697}, 
 {"KGZ", "Asia", "Kyrgyzstan", "2020-06-15", 2472., 187., 62.857, 28., 1., 
  0.714, 378.898, 28.663, 9.634, 4.292, 0.153, 0.109, 1.53, "", "", "", "", 
  "", "", "", "", "", "", "", "", "", "", "", "", "", "", "", "", "", "", "", 
  "", "", "", 76.39, 6.524191*^6, 32.333, 26.3, 4.489, 2.882, 3393.474, 1.4, 
  436.362, 7.11, 3.6, 50.5, 89.22, 4.5, 71.45, 0.697}, 
 {"KGZ", "Asia", "Kyrgyzstan", "2020-06-16", 2562., 90., 72.429, 30., 2., 
  0.857, 392.692, 13.795, 11.102, 4.598, 0.307, 0.131, 1.54, "", "", "", "", 
  "", "", "", "", "", "", "", "", "", "", "", "", "", "", "", "", "", "", "", 
  "", "", "", 76.39, 6.524191*^6, 32.333, 26.3, 4.489, 2.882, 3393.474, 1.4, 
  436.362, 7.11, 3.6, 50.5, 89.22, 4.5, 71.45, 0.697}, 
 {"KGZ", "Asia", "Kyrgyzstan", "2020-06-17", 2657., 95., 80.571, 31., 1., 
  0.714, 407.254, 14.561, 12.35, 4.752, 0.153, 0.109, 1.55, "", "", "", "", 
  "", "", "", "", "", "", "", "", "", "", "", "", "", "", "", "", "", "", "", 
  "", "", "", 76.39, 6.524191*^6, 32.333, 26.3, 4.489, 2.882, 3393.474, 1.4, 
  436.362, 7.11, 3.6, 50.5, 89.22, 4.5, 71.45, 0.697}, 
 {"KGZ", "Asia", "Kyrgyzstan", "2020-06-18", 2657., 0., 70.143, 31., 0., 
  0.714, 407.254, 0., 10.751, 4.752, 0., 0.109, 1.56, "", "", "", "", "", "", 
  "", "", "", "", "", "", "", "", "", "", "", "", "", "", "", "", "", "", "", 
  "", 76.39, 6.524191*^6, 32.333, 26.3, 4.489, 2.882, 3393.474, 1.4, 436.362, 
  7.11, 3.6, 50.5, 89.22, 4.5, 71.45, 0.697}, {"KGZ", "Asia", "Kyrgyzstan", 
  "2020-06-19", 2789., 132., 89., 32., 1., 0.857, 427.486, 20.232, 13.642, 
  4.905, 0.153, 0.131, 1.59, "", "", "", "", "", "", "", "", "", "", "", "", 
  "", "", "", "", "", "", "", "", "", "", "", "", "", "", 76.39, 6.524191*^6, 
  32.333, 26.3, 4.489, 2.882, 3393.474, 1.4, 436.362, 7.11, 3.6, 50.5, 89.22, 
  4.5, 71.45, 0.697}, {"KGZ", "Asia", "Kyrgyzstan", "2020-06-20", 2981., 
  192., 110.571, 35., 3., 1.143, 456.915, 29.429, 16.948, 5.365, 0.46, 0.175, 
  1.61, "", "", "", "", "", "", "", "", "", "", "", "", "", "", "", "", "", 
  "", "", "", "", "", "", "", "", "", 73.61, 6.524191*^6, 32.333, 26.3, 
  4.489, 2.882, 3393.474, 1.4, 436.362, 7.11, 3.6, 50.5, 89.22, 4.5, 71.45, 
  0.697}, {"KGZ", "Asia", "Kyrgyzstan", "2020-06-21", 3356., 375., 153., 40., 
  5., 1.857, 514.393, 57.478, 23.451, 6.131, 0.766, 0.285, 1.62, "", "", "", 
  "", "", "", "", "", "", "", "", "", "", "", "", "", "", "", "", "", "", "", 
  "", "", "", "", 73.61, 6.524191*^6, 32.333, 26.3, 4.489, 2.882, 3393.474, 
  1.4, 436.362, 7.11, 3.6, 50.5, 89.22, 4.5, 71.45, 0.697}, 
 {"KGZ", "Asia", "Kyrgyzstan", "2020-06-22", 3356., 0., 126.286, 40., 0., 
  1.714, 514.393, 0., 19.357, 6.131, 0., 0.263, 1.6, "", "", "", "", "", "", 
  "", "", "", "", "", "", "", "", "", "", "", "", "", "", "", "", "", "", "", 
  "", 73.61, 6.524191*^6, 32.333, 26.3, 4.489, 2.882, 3393.474, 1.4, 436.362, 
  7.11, 3.6, 50.5, 89.22, 4.5, 71.45, 0.697}, {"KGZ", "Asia", "Kyrgyzstan", 
  "2020-06-23", 3726., 370., 166.286, 42., 2., 1.714, 571.105, 56.712, 
  25.488, 6.438, 0.307, 0.263, 1.6, "", "", "", "", "", "", "", "", "", "", 
  "", "", "", "", "", "", "", "", "", "", "", "", "", "", "", "", 73.61, 
  6.524191*^6, 32.333, 26.3, 4.489, 2.882, 3393.474, 1.4, 436.362, 7.11, 3.6, 
  50.5, 89.22, 4.5, 71.45, 0.697}, {"KGZ", "Asia", "Kyrgyzstan", 
  "2020-06-24", 3954., 228., 185.286, 43., 1., 1.714, 606.052, 34.947, 28.4, 
  6.591, 0.153, 0.263, 1.58, "", "", "", "", "", "", "", "", "", "", "", "", 
  "", "", "", "", "", "", "", "", "", "", "", "", "", "", 73.61, 6.524191*^6, 
  32.333, 26.3, 4.489, 2.882, 3393.474, 1.4, 436.362, 7.11, 3.6, 50.5, 89.22, 
  4.5, 71.45, 0.697}, {"KGZ", "Asia", "Kyrgyzstan", "2020-06-25", 4204., 
  250., 221., 43., 0., 1.714, 644.371, 38.319, 33.874, 6.591, 0., 0.263, 
  1.56, "", "", "", "", "", "", "", "", "", "", "", "", "", "", "", "", "", 
  "", "", "", "", "", "", "", "", "", 73.61, 6.524191*^6, 32.333, 26.3, 
  4.489, 2.882, 3393.474, 1.4, 436.362, 7.11, 3.6, 50.5, 89.22, 4.5, 71.45, 
  0.697}, {"KGZ", "Asia", "Kyrgyzstan", "2020-06-26", 4446., 242., 236.714, 
  46., 3., 2., 681.464, 37.093, 36.283, 7.051, 0.46, 0.307, 1.54, "", "", "", 
  "", "", "", "", "", "", "", "", "", "", "", "", "", "", "", "", "", "", "", 
  "", "", "", "", 73.61, 6.524191*^6, 32.333, 26.3, 4.489, 2.882, 3393.474, 
  1.4, 436.362, 7.11, 3.6, 50.5, 89.22, 4.5, 71.45, 0.697}, 
 {"KGZ", "Asia", "Kyrgyzstan", "2020-06-27", 4513., 67., 218.857, 46., 0., 
  1.571, 691.733, 10.269, 33.545, 7.051, 0., 0.241, 1.52, "", "", "", "", "", 
  "", "", "", "", "", "", "", "", "", "", "", "", "", "", "", "", "", "", "", 
  "", "", 76.39, 6.524191*^6, 32.333, 26.3, 4.489, 2.882, 3393.474, 1.4, 
  436.362, 7.11, 3.6, 50.5, 89.22, 4.5, 71.45, 0.697}, 
 {"KGZ", "Asia", "Kyrgyzstan", "2020-06-28", 5017., 504., 237.286, 50., 4., 
  1.429, 768.984, 77.251, 36.37, 7.664, 0.613, 0.219, 1.51, "", "", "", "", 
  "", "", "", "", "", "", "", "", "", "", "", "", "", "", "", "", "", "", "", 
  "", "", "", 76.39, 6.524191*^6, 32.333, 26.3, 4.489, 2.882, 3393.474, 1.4, 
  436.362, 7.11, 3.6, 50.5, 89.22, 4.5, 71.45, 0.697}, 
 {"KGZ", "Asia", "Kyrgyzstan", "2020-06-29", 5296., 279., 277.143, 57., 7., 
  2.429, 811.748, 42.764, 42.479, 8.737, 1.073, 0.372, 1.49, "", "", "", "", 
  "", "", "", "", "", "", "", "", "", "", "", "", "", "", "", "", "", "", "", 
  "", "", "", 76.39, 6.524191*^6, 32.333, 26.3, 4.489, 2.882, 3393.474, 1.4, 
  436.362, 7.11, 3.6, 50.5, 89.22, 4.5, 71.45, 0.697}, 
 {"KGZ", "Asia", "Kyrgyzstan", "2020-06-30", 5506., 210., 254.286, 61., 4., 
  2.714, 843.936, 32.188, 38.976, 9.35, 0.613, 0.416, 1.47, "", "", "", "", 
  "", "", "", "", "", "", "", "", "", "", "", "", "", "", "", "", "", "", "", 
  "", "", "", 76.39, 6.524191*^6, 32.333, 26.3, 4.489, 2.882, 3393.474, 1.4, 
  436.362, 7.11, 3.6, 50.5, 89.22, 4.5, 71.45, 0.697}, 
 {"KGZ", "Asia", "Kyrgyzstan", "2020-07-01", 6261., 755., 329.571, 66., 5., 
  3.286, 959.659, 115.723, 50.515, 10.116, 0.766, 0.504, 1.45, "", "", "", 
  "", "", "", "", "", "", "", "", "", "", "", "", "", "", "", "", "", "", "", 
  "", "", "", "", 76.39, 6.524191*^6, 32.333, 26.3, 4.489, 2.882, 3393.474, 
  1.4, 436.362, 7.11, 3.6, 50.5, 89.22, 4.5, 71.45, 0.697}, 
 {"KGZ", "Asia", "Kyrgyzstan", "2020-07-02", 6767., 506., 366.143, 76., 10., 
  4.714, 1037.217, 77.558, 56.121, 11.649, 1.533, 0.723, 1.42, "", "", "", 
  "", "", "", "", "", "", "", "", "", "", "", "", "", "", "", "", "", "", "", 
  "", "", "", "", 76.39, 6.524191*^6, 32.333, 26.3, 4.489, 2.882, 3393.474, 
  1.4, 436.362, 7.11, 3.6, 50.5, 89.22, 4.5, 71.45, 0.697}, 
 {"KGZ", "Asia", "Kyrgyzstan", "2020-07-03", 6878., 111., 347.429, 76., 0., 
  4.286, 1054.23, 17.014, 53.252, 11.649, 0., 0.657, 1.38, "", "", "", "", 
  "", "", "", "", "", "", "", "", "", "", "", "", "", "", "", "", "", "", "", 
  "", "", "", 76.39, 6.524191*^6, 32.333, 26.3, 4.489, 2.882, 3393.474, 1.4, 
  436.362, 7.11, 3.6, 50.5, 89.22, 4.5, 71.45, 0.697}, 
 {"KGZ", "Asia", "Kyrgyzstan", "2020-07-04", 7094., 216., 368.714, 78., 2., 
  4.571, 1087.338, 33.108, 56.515, 11.956, 0.307, 0.701, 1.35, "", "", "", 
  "", "", "", "", "", "", "", "", "", "", "", "", "", "", "", "", "", "", "", 
  "", "", "", "", 76.39, 6.524191*^6, 32.333, 26.3, 4.489, 2.882, 3393.474, 
  1.4, 436.362, 7.11, 3.6, 50.5, 89.22, 4.5, 71.45, 0.697}, 
 {"KGZ", "Asia", "Kyrgyzstan", "2020-07-05", 7377., 283., 337.143, 88., 10., 
  5.429, 1130.715, 43.377, 51.676, 13.488, 1.533, 0.832, 1.33, "", "", "", 
  "", "", "", "", "", "", "", "", "", "", "", "", "", "", "", "", "", "", "", 
  "", "", "", "", 76.39, 6.524191*^6, 32.333, 26.3, 4.489, 2.882, 3393.474, 
  1.4, 436.362, 7.11, 3.6, 50.5, 89.22, 4.5, 71.45, 0.697}, 
 {"KGZ", "Asia", "Kyrgyzstan", "2020-07-06", 8141., 764., 406.429, 99., 11., 
  6., 1247.818, 117.103, 62.296, 15.174, 1.686, 0.92, 1.32, "", "", "", "", 
  "", "", "", "", "", "", "", "", "", "", "", "", "", "", "", "", "", "", "", 
  "", "", "", 76.39, 6.524191*^6, 32.333, 26.3, 4.489, 2.882, 3393.474, 1.4, 
  436.362, 7.11, 3.6, 50.5, 89.22, 4.5, 71.45, 0.697}, 
 {"KGZ", "Asia", "Kyrgyzstan", "2020-07-07", 8279., 138., 396.143, 107., 8., 
  6.571, 1268.97, 21.152, 60.719, 16.401, 1.226, 1.007, 1.29, "", "", "", "", 
  "", "", "", "", "", "", "", "", "", "", "", "", "", "", "", "", "", "", "", 
  "", "", "", 76.39, 6.524191*^6, 32.333, 26.3, 4.489, 2.882, 3393.474, 1.4, 
  436.362, 7.11, 3.6, 50.5, 89.22, 4.5, 71.45, 0.697}, 
 {"KGZ", "Asia", "Kyrgyzstan", "2020-07-08", 8847., 568., 369.429, 116., 9., 
  7.143, 1356.03, 87.061, 56.624, 17.78, 1.379, 1.095, 1.26, "", "", "", "", 
  "", "", "", "", "", "", "", "", "", "", "", "", "", "", "", "", "", "", "", 
  "", "", "", 76.39, 6.524191*^6, 32.333, 26.3, 4.489, 2.882, 3393.474, 1.4, 
  436.362, 7.11, 3.6, 50.5, 89.22, 4.5, 71.45, 0.697}, 
 {"KGZ", "Asia", "Kyrgyzstan", "2020-07-09", 9358., 511., 370.143, 122., 6., 
  6.571, 1434.354, 78.324, 56.734, 18.7, 0.92, 1.007, 1.24, "", "", "", "", 
  "", "", "", "", "", "", "", "", "", "", "", "", "", "", "", "", "", "", "", 
  "", "", "", 76.39, 6.524191*^6, 32.333, 26.3, 4.489, 2.882, 3393.474, 1.4, 
  436.362, 7.11, 3.6, 50.5, 89.22, 4.5, 71.45, 0.697}, 
 {"KGZ", "Asia", "Kyrgyzstan", "2020-07-10", 9910., 552., 433.143, 125., 3., 
  7., 1518.962, 84.608, 66.39, 19.159, 0.46, 1.073, 1.21, "", "", "", "", "", 
  "", "", "", "", "", "", "", "", "", "", "", "", "", "", "", "", "", "", "", 
  "", "", 76.39, 6.524191*^6, 32.333, 26.3, 4.489, 2.882, 3393.474, 1.4, 
  436.362, 7.11, 3.6, 50.5, 89.22, 4.5, 71.45, 0.697}, 
 {"KGZ", "Asia", "Kyrgyzstan", "2020-07-11", 10410., 500., 473.714, 129., 4., 
  7.286, 1595.6, 76.638, 72.609, 19.773, 0.613, 1.117, 1.18, "", "", "", "", 
  "", "", "", "", "", "", "", "", "", "", "", "", "", "", "", "", "", "", "", 
  "", "", "", 76.39, 6.524191*^6, 32.333, 26.3, 4.489, 2.882, 3393.474, 1.4, 
  436.362, 7.11, 3.6, 50.5, 89.22, 4.5, 71.45, 0.697}, 
 {"KGZ", "Asia", "Kyrgyzstan", "2020-07-12", 11117., 707., 534.286, 147., 
  18., 8.429, 1703.966, 108.366, 81.893, 22.532, 2.759, 1.292, 1.14, "", "", 
  "", "", "", "", "", "", "", "", "", "", "", "", "", "", "", "", "", "", "", 
  "", "", "", "", "", 76.39, 6.524191*^6, 32.333, 26.3, 4.489, 2.882, 
  3393.474, 1.4, 436.362, 7.11, 3.6, 50.5, 89.22, 4.5, 71.45, 0.697}, 
 {"KGZ", "Asia", "Kyrgyzstan", "2020-07-13", 11444., 327., 471.857, 149., 2., 
  7.143, 1754.087, 50.121, 72.324, 22.838, 0.307, 1.095, 1.11, "", "", "", 
  "", "", "", "", "", "", "", "", "", "", "", "", "", "", "", "", "", "", "", 
  "", "", "", "", 76.39, 6.524191*^6, 32.333, 26.3, 4.489, 2.882, 3393.474, 
  1.4, 436.362, 7.11, 3.6, 50.5, 89.22, 4.5, 71.45, 0.697}, 
 {"KGZ", "Asia", "Kyrgyzstan", "2020-07-14", 11444., 0., 452.143, 149., 0., 
  6., 1754.087, 0., 69.303, 22.838, 0., 0.92, 1.07, "", "", "", "", "", "", 
  "", "", "", "", "", "", "", "", "", "", "", "", "", "", "", "", "", "", "", 
  "", 76.39, 6.524191*^6, 32.333, 26.3, 4.489, 2.882, 3393.474, 1.4, 436.362, 
  7.11, 3.6, 50.5, 89.22, 4.5, 71.45, 0.697}, {"KGZ", "Asia", "Kyrgyzstan", 
  "2020-07-15", 12282., 838., 490.714, 165., 16., 7., 1882.532, 128.445, 
  75.215, 25.29, 2.452, 1.073, 1.05, "", "", "", "", "", "", "", "", "", "", 
  "", "", "", "", "", "", "", "", "", "", "", "", "", "", "", "", 76.39, 
  6.524191*^6, 32.333, 26.3, 4.489, 2.882, 3393.474, 1.4, 436.362, 7.11, 3.6, 
  50.5, 89.22, 4.5, 71.45, 0.697}, {"KGZ", "Asia", "Kyrgyzstan", 
  "2020-07-16", 12498., 216., 448.571, 167., 2., 6.429, 1915.64, 33.108, 
  68.755, 25.597, 0.307, 0.985, 1.02, "", "", "", "", "", "", "", "", "", "", 
  "", "", "", "", "", "", "", "", "", "", "", "", "", "", "", "", 76.39, 
  6.524191*^6, 32.333, 26.3, 4.489, 2.882, 3393.474, 1.4, 436.362, 7.11, 3.6, 
```
